# An allele-based model of coronavirus evolution under population immunity

**DOI:** 10.1101/2025.09.15.25335781

**Authors:** Carl P. Simon, James S. Koopman, Marisa C. Eisenberg, Luis Zaman, Matthew Andres Moreno, Austin Polanco

## Abstract

Most epidemic models represent viral evolution at the level of whole strains, assigning transmissibility and immune escape directly to variants. However, in reality, mutations occur at specific genomic sites, and the epidemiological consequences of viral evolution depend on how these allele-level changes interact with population immunity.

We develop a compartmental model in which viral strains are defined by combinations of alleles across genomic sites, while transmission, immunity, waning, and mutation operate at the allele level. This framework allows evolutionary pressures acting on individual genomic components to propagate across multiple strains.

Even in a minimal system with two sites and two alleles per site, the model generates rich dynamics. Epidemic waves of an initially seeded strain produce an immune landscape that often favors genetically complementary strains. More generally, four mechanisms shape strain success: increases in prevalence of a strain due to increased transmissibility or immunity-avoidance of its underlying alleles, complementarity effects driven by population immunity, founder effects that indirectly favor the initially circulating strain, and adjacency effects associated with mutation pathways.

These results show that immune structure can redirect viral evolution in ways not captured by strain-based models and provide a simple framework linking viral genetics with epidemic dynamics.

## Supplemental Code for "An allele-based model of coronavirus evolution under population immunity": 2025-10-21.mmd

```
<Document>
<Version> 22 </Version>
<JMadonnaVersion> 10.6.1 </JMadonnaVersion>
<Bounds> 0 0 1454 920 </Bounds>
<NotesEditor>
<jeditorpane>
<size>13</size><family>Lucida Grande</family>


</jeditorpane>
</NotesEditor>
<jmadonna.EquationPanel>
<DocPanel>
</DocPanel>
<jeditorpane>
<size>12</size><family>Serif</family>
METHOD RK4

STARTTIME = 0
STOPTIME = 10
DT = 0.02

{
The R variables represent the population that has been infected and have recovered. They may still be susceptible to reinfection. The states that affect their susceptibility to reinfection are indicated in the four digits which follow the R. The order of these are allele 0 at mutation site 1, allele 1 in mutation site 1, allele 2 at mution site 2, and finally allele 3 at mutaion site 2. The four number at these four location are the four immunity states possible. 3 is the state of never having been infected with a virus having that allele, 2 is just having been infected and recovered, 1 is having waned from two (but this still has full immunity) and state zero is having immunity waned to its lowest level in this model. The immunity in this 0 state corresponds to the nu* parameters assigned to each of the four alleles. 

Initial compartment values for population segments that are classified by their immune state to each of the four different alleles in this model are listed below. R indicate recovered from a previous infection. The first number after the R gives the immune status to the first allele at the first site in this two sites and two alleles per site model. The immune status can take on four values. 3 for never infected, 2 for recently recovered with full immunity, 1 for having past one waning stage but still with full immunity, and 0 for fully waned. The second number after the R indicates the immune status to the second allele at the first site. The third indicates the immune status to the first allele at the second mutation site. The fourth indicates the immune status to the second allele at the second site. This repeats things from the first paragraph in a slightly different way because it is so crucial to understanding the code below.

Although these R (recovered) compartments are arranged in ascending numerical order in this code, that does not correspond to ascending levels of immunity as stated in the previous paragraphs. Each of the four ordered spaces after the R indicate an immunity state. Individuals start life with a number 3 for each of the four alleles. Such individuals are in the S or susceptible state but in this code we just label I and R states. R3333 corresponds to a never infected completely susceptible state. When an individual recovers from an infected state, they have full immunity to the two alleles in the virus that infected them. But they could have susceptibility to viruses having different alleles than the ones to which they have gained immunity. In this model, immunity is conferred only to the alleles in the infecting virus.
}

Init R0000 = c
Init R0001 = c
Init R0002 = c
Init R0003 = c
Init R0010 = c
Init R0011 = c
Init R0012 = c
Init R0013 = c
Init R0020 = c
Init R0021 = c
Init R0022 = c
Init R0023 = c
Init R0030 = c
Init R0031 = c
Init R0032 = c
Init R0100 = c
Init R0101 = c
Init R0102 = c
Init R0103 = c
Init R0110 = c
Init R0111 = c
Init R0112 = c
Init R0113 = c
Init R0120 = c
Init R0121 = c
Init R0122 = c
Init R0123 = c
Init R0130 = c
Init R0131 = c
Init R0132 = c
Init R0200 = c
Init R0201 = c
Init R0202 = c
Init R0203 = c
Init R0210 = c
Init R0211 = c
Init R0212 = c
Init R0213 = c
Init R0220 = c
Init R0221 = c
Init R0222 = c
Init R0223 = c
Init R0230 = c
Init R0231 = c
Init R0232 = c
Init R0300 = c
Init R0301 = c
Init R0302 = c
Init R0303 = c
Init R0310 = c
Init R0311 = c
Init R0312 = c
Init R0313 = c
Init R0320 = c
Init R0321 = c
Init R0322 = c
Init R0323 = c
Init R0330 = c
Init R0331 = c
Init R0332 = c
Init R1000 = c
Init R1001 = c
Init R1002 = c
Init R1003 = c
Init R1010 = c
Init R1011 = c
Init R1012 = c
Init R1013 = c
Init R1020 = c
Init R1021 = c
Init R1022 = c
Init R1023 = c
Init R1030 = c
Init R1031 = c
Init R1032 = c
Init R1100 = c
Init R1101 = c
Init R1102 = c
Init R1103 = c
Init R1110 = c
Init R1111 = c
Init R1112 = c
Init R1113 = c
Init R1120 = c
Init R1121 = c
Init R1122 = c
Init R1123 = c
Init R1130 = c
Init R1131 = c
Init R1132 = c
Init R1200 = c
Init R1201 = c
Init R1202 = c
Init R1203 = c
Init R1210 = c
Init R1211 = c
Init R1212 = c
Init R1213 = c
Init R1220 = c
Init R1221 = c
Init R1222 = c
Init R1223 = c
Init R1230 = c
Init R1231 = c
Init R1232 = c
Init R1300 = c
Init R1301 = c
Init R1302 = c
Init R1303 = c
Init R1310 = c
Init R1311 = c
Init R1312 = c
Init R1313 = c
Init R1320 = c
Init R1321 = c
Init R1322 = c
Init R1323 = c
Init R1330 = c
Init R1331 = c
Init R1332 = c
Init R2000 = c
Init R2001 = c
Init R2002 = c
Init R2003 = c
Init R2010 = c
Init R2011 = c
Init R2012 = c
Init R2013 = c
Init R2020 = c
Init R2021 = c
Init R2022 = c
Init R2023 = c
Init R2030 = c
Init R2031 = c
Init R2032 = c
Init R2100 = c
Init R2101 = c
Init R2102 = c
Init R2103 = c
Init R2110 = c
Init R2111 = c
Init R2112 = c
Init R2113 = c
Init R2120 = c
Init R2121 = c
Init R2122 = c
Init R2123 = c
Init R2130 = c
Init R2131 = c
Init R2132 = c
Init R2200 = c
Init R2201 = c
Init R2202 = c
Init R2203 = c
Init R2210 = c
Init R2211 = c
Init R2212 = c
Init R2213 = c
Init R2220 = c
Init R2221 = c
Init R2222 = c
Init R2223 = c
Init R2230 = c
Init R2231 = c
Init R2232 = c
Init R2300 = c
Init R2301 = c
Init R2302 = c
Init R2303 = c
Init R2310 = c
Init R2311 = c
Init R2312 = c
Init R2313 = c
Init R2320 = c
Init R2321 = c
Init R2322 = c
Init R2323 = c
Init R2330 = c
Init R2331 = c
Init R2332 = c
Init R3000 = c
Init R3001 = c
Init R3002 = c
Init R3003 = c
Init R3010 = c
Init R3011 = c
Init R3012 = c
Init R3013 = c
Init R3020 = c
Init R3021 = c
Init R3022 = c
Init R3023 = c
Init R3030 = c
Init R3031 = c
Init R3032 = c
Init R3100 = c
Init R3101 = c
Init R3102 = c
Init R3103 = c
Init R3110 = c
Init R3111 = c
Init R3112 = c
Init R3113 = c
Init R3120 = c
Init R3121 = c
Init R3122 = c
Init R3123 = c
Init R3130 = c
Init R3131 = c
Init R3132 = c
Init R3200 = c
Init R3201 = c
Init R3202 = c
Init R3203 = c
Init R3210 = c
Init R3211 = c
Init R3212 = c
Init R3213 = c
Init R3220 = c
Init R3221 = c
Init R3222 = c
Init R3223 = c
Init R3230 = c
Init R3231 = c
Init R3232 = c
Init R3333 = 0.999999 {R3333 are susceptibles}

{
Note that there are no R states with 2 3s in the first two entries but a 2 to 0 value in one of the the last two entries. Likewise there are no R states with 2 3s in the last two 3s in the last to spots that have a 2 to 0 waning state in one of the second site allele designations. That is because all strains that could be infecting someone will have alleles from both site 1 and site 2. So there is no possibility of having one site that has never experienced an infection while the other site has experienced an infection.
}
c=0
{
Each of the four different infected strains are initialized below. The first two numbers after the ŅIÓ indicate the alleles in the virus. The last two numbers indicate the immune state of infected individuals to the other two alleles in the model that are not in the virus causing the infection.
}

Init I1200  = x12
Init I1201  = x12
Init I1202  = x12
Init I1203  = x12
Init I1210  = x12
Init I1211  = x12
Init I1212  = x12
Init I1213  = x12
Init I1220  = x12
Init I1221  = x12
Init I1222  = x12
Init I1223  = x12
Init I1230  = x12
Init I1231  = x12
Init I1232  = x12
Init I1233  = 0.00001

Init I1300  = x13
Init I1301  = x13
Init I1302  = x13
Init I1303  = x13
Init I1310  = x13
Init I1311  = x13
Init I1312  = x13
Init I1313  = x13
Init I1320  = x13
Init I1321  = x13
Init I1322  = x13
Init I1323  = x13
Init I1330  = x13
Init I1331  = x13
Init I1332  = x13
Init I1333  = 0

Init I0200  = x02
Init I0201  = x02
Init I0202  = x02
Init I0203  = x02
Init I0210  = x02
Init I0211  = x02
Init I0212  = x02
Init I0213  = x02
Init I0220  = x02
Init I0221  = x02
Init I0222  = x02
Init I0223  = x02
Init I0230  = x02
Init I0231  = x02
Init I0232  = x02
Init I0233  = 0

Init I0300  = x03
Init I0301  = x03
Init I0302  = x03
Init I0303  = x03
Init I0310  = x03
Init I0311  = x03
Init I0312  = x03
Init I0313  = x03
Init I0320  = x03
Init I0321  = x03
Init I0322  = x03
Init I0323  = x03
Init I0330  = x03
Init I0331  = x03
Init I0332  = x03
Init I0333  = 0

x12=0
x13=0
x02=0
x03=0

{
The following derived G##**** varibles capture the influences on the force of infection of transmissibilities (b parameters), ADE (d parameters), susceptibility levels (1-immunity levels) and the population contact rate. The first two digits ## represent the alleles in the virus of an infected person who is in contact with a recovered individual or an individual who has never been infected before. That persons immunity levels to each of the four alleles in the model are indicated by the ****. They take on a value of 3 if there is no immunity to an allel, 2 if recovery has from infection is the last immunity state, 1 if there has been waning but still no loss of immunity, and 0 if waning has caused some loss of immunity. Chi is the population contact rate between individuals. The j## variables are the total of infected (I) population that are infected with strain ##. With 2 distinct alleles at two sites, there are four such strains. These have indices 02,03,12,13.
}


G020000 = J02*R0000 
*(b0 + b2 + b02 + (d0+d1+d2+d3))*(1-(m0*nu0))*(1-(m2*nu2))*(1-(m02*nu0*nu2))*chi

G020001 = J02*R0001
*(b0 + b2 + b02 + (d0+d1+d2+d3))*(1-(m0*nu0))*(1-(m2*nu2))*(1-(m02*nu0*nu2))*chi

G020002 = J02*R0002
*(b0 + b2 + b02 + (d0+d1+d2+d3))*(1-(m0*nu0))*(1-(m2*nu2))*(1-(m02*nu0*nu2))*chi

G020003 = J02*R0003
*(b0 + b2 + b02 + (d0+d1+d2))*(1-(m0*nu0))*(1-(m2*nu2))*(1-(m02*nu0*nu2))*chi

G020010 = J02*R0010
*(b0 + b2 + b02 + (d0+d1+d2+d3))*(1-(m0*nu0))*(1-(m2*1))*(1-(m02*nu0*1))*chi

G020011 = J02*R0011
*(b0 + b2 + b02 + (d0+d1+d2+d3))*(1-(m0*nu0))*(1-(m2*1))*(1-(m02*nu0*1))*chi

G020012 = J02*R0012
*(b0 + b2 + b02 + (d0+d1+d2+d3))*(1-(m0*nu0))*(1-(m2*1))*(1-(m02*nu0*1))*chi

G020013 = J02*R0013
*(b0 + b2 + b02 + (d0+d1+d2))*(1-(m0*nu0))*(1-(m2*1))*(1-(m02*nu0*1))*chi

G020020 = J02*R0020
*(b0 + b2 + b02 + (d0+d1+d2+d3))*(1-(m0*nu0))*(1-(m2*1))*(1-(m02*nu0*1))*chi

G020021 = J02*R0021
*(b0 + b2 + b02 + (d0+d1+d2+d3))*(1-(m0*nu0))*(1-(m2*1))*(1-(m02*nu0*1))*chi

G020022 = J02*R0022
*(b0 + b2 + b02 + (d0+d1+d2+d3))*(1-(m0*nu0))*(1-(m2*1))*(1-(m02*nu0*1))*chi

G020023 = J02*R0023
*(b0 + b2 + b02 + (d0+d1+d2))*(1-(m0*nu0))*(1-(m2*1))*(1-(m02*nu0*1))*chi

G020030 = J02*R0030
*(b0 + b2 + b02 + (d0+d1 +d3))*(1-(m0*nu0))*(1-(m2*0))*(1-(m02*nu0*0))*chi

G020031 = J02*R0031
*(b0 + b2 + b02 + (d0+d1+ d3))*(1-(m0*nu0))*(1-(m2*0))*(1-(m02*nu0*0))*chi

G020032 = J02*R0032
*(b0 + b2 + b02 + (d0+d1+ d3))*(1-(m0*nu0))*(1-(m2*0))*(1-(m02*nu0*0))*chi


G020100 = J02*R0100
*(b0 + b2 + b02 + (d0+d1+d2+d3))*(1-(m0*nu0))*(1-(m2*nu2))*(1-(m02*nu0*nu2))*chi

G020101 = J02*R0101
*(b0 + b2 + b02 + (d0+d1+d2+d3))*(1-(m0*nu0))*(1-(m2*nu2))*(1-(m02*nu0*nu2))*chi

G020102 = J02*R0102
*(b0 + b2 + b02 + (d0+d1+d2+d3))*(1-(m0*nu0))*(1-(m2*nu2))*(1-(m02*nu0*nu2))*chi

G020103 = J02*R0103
*(b0 + b2 + b02 + (d0+d1+d2))*(1-(m0*nu0))*(1-(m2*nu2))*(1-(m02*nu0*nu2))*chi

G020110 = J02*R0110
*(b0 + b2 + b02 + (d0+d1+d2+d3))*(1-(m0*nu0))*(1-(m2*1))*(1-(m02*nu0*1))*chi

G020111 = J02*R0111
*(b0 + b2 + b02 + (d0+d1+d2+d3))*(1-(m0*nu0))*(1-(m2*1))*(1-(m02*nu0*1))*chi

G020112 = J02*R0112
*(b0 + b2 + b02 + (d0+d1+d2+d3))*(1-(m0*nu0))*(1-(m2*1))*(1-(m02*nu0*1))*chi

G020113 = J02*R0113
*(b0 + b2 + b02 + (d0+d1+d2))*(1-(m0*nu0))*(1-(m2*1))*(1-(m02*nu0*1))*chi

G020120 = J02*R0120
*(b0 + b2 + b02 + (d0+d1+d2+d3))*(1-(m0*nu0))*(1-(m2*1))*(1-(m02*nu0*1))*chi

G020121 = J02*R0121
*(b0 + b2 + b02 + (d0+d1+d2+d3))*(1-(m0*nu0))*(1-(m2*1))*(1-(m02*nu0*1))*chi

G020122 = J02*R0122
*(b0 + b2 + b02 + (d0+d1+d2+d3))*(1-(m0*nu0))*(1-(m2*1))*(1-(m02*nu0*1))*chi

G020123 = J02*R0123
*(b0 + b2 + b02 + (d0+d1+d2))*(1-(m0*nu0))*(1-(m2*1))*(1-(m02*nu0*1))*chi

G020130 = J02*R0130
*(b0 + b2 + b02 + (d0+d1+d3))*(1-(m0*nu0))*(1-(m2*0))*(1-(m02*nu0*0))*chi

G020131 = J02*R0131
*(b0 + b2 + b02 + (d0+d1+ d3))*(1-(m0*nu0))*(1-(m2*0))*(1-(m02*nu0*0))*chi

G020132 = J02*R0132
*(b0 + b2 + b02 + (d0+d1+d3))*(1-(m0*nu0))*(1-(m2*0))*(1-(m02*nu0*0))*chi


G020200 = J02*R0200
*(b0 + b2 + b02 + (d0+d1+d2+d3))*(1-(m0*nu0))*(1-(m2*nu2))*(1-(m02*nu0*nu2))*chi

G020201 = J02*R0201
*(b0 + b2 + b02 + (d0+d1+d2+d3))*(1-(m0*nu0))*(1-(m2*nu2))*(1-(m02*nu0*nu2))*chi

G020202 = J02*R0202
*(b0 + b2 + b02 + (d0+d1+d2+d3))*(1-(m0*nu0))*(1-(m2*nu2))*(1-(m02*nu0*nu2))*chi

G020203 = J02*R0203
*(b0 + b2 + b02 + (d0+d1+d2))*(1-(m0*nu0))*(1-(m2*nu2))*(1-(m02*nu0*nu2))*chi

G020210 = J02*R0210
*(b0 + b2 + b02 + (d0+d1+d2+d3))*(1-(m0*nu0))*(1-(m2*1))*(1-(m02*nu0*1))*chi

G020211 = J02*R0211
*(b0 + b2 + b02 + (d0+d1+d2+d3))*(1-(m0*nu0))*(1-(m2*1))*(1-(m02*nu0*1))*chi

G020212 = J02*R0212
*(b0 + b2 + b02 + (d0+d1+d2+d3))*(1-(m0*nu0))*(1-(m2*1))*(1-(m02*nu0*1))*chi

G020213 = J02*R0213
*(b0 + b2 + b02 + (d0+d1+d2))*(1-(m0*nu0))*(1-(m2*1))*(1-(m02*nu0*1))*chi

G020220 = J02*R0220
*(b0 + b2 + b02 + (d0+d1+d2+d3))*(1-(m0*nu0))*(1-(m2*1))*(1-(m02*nu0*1))*chi

G020221 = J02*R0221
*(b0 + b2 + b02 + (d0+d1+d2+d3))*(1-(m0*nu0))*(1-(m2*1))*(1-(m02*nu0*1))*chi

G020222 = J02*R0222
*(b0 + b2 + b02 + (d0+d1+d2+d3))*(1-(m0*nu0))*(1-(m2*1))*(1-(m02*nu0*1))*chi

G020223 = J02*R0223
*(b0 + b2 + b02 + (d0+d1+d2))*(1-(m0*nu0))*(1-(m2*1))*(1-(m02*nu0*1))*chi

G020230 = J02*R0230
*(b0 + b2 + b02 + (d0+d1+ d3))*(1-(m0*nu0))*(1-(m2*0))*(1-(m02*nu0*0))*chi

G020231 = J02*R0231
*(b0 + b2 + b02 + (d0+d1+ d3))*(1-(m0*nu0))*(1-(m2*0))*(1-(m02*nu0*0))*chi

G020232 = J02*R0232
*(b0 + b2 + b02 + (d0+d1+ d3))*(1-(m0*nu0))*(1-(m2*0))*(1-(m02*nu0*0))*chi

G020300 = J02*R0300
*(b0 + b2 + b02 + (d0+d2+d3))*(1-(m0*nu0))*(1-(m2*nu2))*(1-(m02*nu0*nu2))*chi

G020301 = J02*R0301
*(b0 + b2 + b02 + (d0 +d2+d3))*(1-(m0*nu0))*(1-(m2*nu2))*(1-(m02*nu0*nu2))*chi

G020302 = J02*R0302
*(b0 + b2 + b02 + (d0 +d2+d3))*(1-(m0*nu0))*(1-(m2*nu2))*(1-(m02*nu0*nu2))*chi

G020303 = J02*R0303
*(b0 + b2 + b02 + (d0 +d2))*(1-(m0*nu0))*(1-(m2*nu2))*(1-(m02*nu0*nu2))*chi

G020310 = J02*R0310
*(b0 + b2 + b02 + (d0 +d2+d3))*(1-(m0*nu0))*(1-(m2*1))*(1-(m02*nu0*1))*chi

G020311 = J02*R0311
*(b0 + b2 + b02 + (d0 +d2+d3))*(1-(m0*nu0))*(1-(m2*1))*(1-(m02*nu0*1))*chi

G020312 = J02*R0312
*(b0 + b2 + b02 + (d0 +d2+d3))*(1-(m0*nu0))*(1-(m2*1))*(1-(m02*nu0*1))*chi

G020313 = J02*R0313
*(b0 + b2 + b02 + (d0 +d2))*(1-(m0*nu0))*(1-(m2*1))*(1-(m02*nu0*1))*chi

G020320 = J02*R0320
*(b0 + b2 + b02 + (d0 +d2+d3))*(1-(m0*nu0))*(1-(m2*1))*(1-(m02*nu0*1))*chi

G020321 = J02*R0321
*(b0 + b2 + b02 + (d0 +d2+d3))*(1-(m0*nu0))*(1-(m2*1))*(1-(m02*nu0*1))*chi

G020322 = J02*R0322
*(b0 + b2 + b02 + (d0 +d2+d3))*(1-(m0*nu0))*(1-(m2*1))*(1-(m02*nu0*1))*chi

G020323 = J02*R0323
*(b0 + b2 + b02 + (d0 +d2))*(1-(m0*nu0))*(1-(m2*1))*(1-(m02*nu0*1))*chi

G020330 = J02*R0330
*(b0 + b2 + b02 + (d0 +d3))*(1-(m0*nu0))*(1-(m2*0))*(1-(m02*nu0*0))*chi

G020331 = J02*R0331
*(b0 + b2 + b02 + (d0 +d3))*(1-(m0*nu0))*(1-(m2*0))*(1-(m02*nu0*0))*chi

G020332 = J02*R0332
*(b0 + b2 + b02 + (d0 +d3))*(1-(m0*nu0))*(1-(m2*0))*(1-(m02*nu0*0))*chi

G021000 = J02*R1000
*(b0 + b2 + b02 + (d0+d1+d2+d3))*(1-(m0*1))*(1-(m2*nu2))*(1-(m02*1*nu2))*chi

G021001 = J02*R1001
*(b0 + b2 + b02 + (d0+d1+d2+d3))*(1-(m0*1))*(1-(m2*nu2))*(1-(m02*1*nu2))*chi

G021002 = J02*R1002
*(b0 + b2 + b02 + (d0+d1+d2+d3))*(1-(m0*1))*(1-(m2*nu2))*(1-(m02*1*nu2))*chi

G021003 = J02*R1003
*(b0 + b2 + b02 + (d0+d1+d2))*(1-(m0*1))*(1-(m2*nu2))*(1-(m02*1*nu2))*chi

G021010 = J02*R1010
*(b0 + b2 + b02 + (d0+d1+d2+d3))*(1-(m0*1))*(1-(m2*1))*(1-(m02*1*1))*chi

G021011 = J02*R1011
*(b0 + b2 + b02 + (d0+d1+d2+d3))*(1-(m0*1))*(1-(m2*1))*(1-(m02*1*1))*chi

G021012 = J02*R1012
*(b0 + b2 + b02 + (d0+d1+d2+d3))*(1-(m0*1))*(1-(m2*1))*(1-(m02*1*1))*chi

G021013 = J02*R1013
*(b0 + b2 + b02 + (d0+d1+d2))*(1-(m0*1))*(1-(m2*1))*(1-(m02*1*1))*chi

G021020 = J02*R1020
*(b0 + b2 + b02 + (d0+d1+d2+d3))*(1-(m0*1))*(1-(m2*1))*(1-(m02*1*1))*chi

G021021 = J02*R1021
*(b0 + b2 + b02 + (d0+d1+d2+d3))*(1-(m0*1))*(1-(m2*1))*(1-(m02*1*1))*chi

G021022 = J02*R1022
*(b0 + b2 + b02 + (d0+d1+d2+d3))*(1-(m0*1))*(1-(m2*1))*(1-(m02*1*1))*chi

G021023 = J02*R1023
*(b0 + b2 + b02 + (d0+d1+d2))*(1-(m0*1))*(1-(m2*1))*(1-(m02*1*1))*chi

G021030 = J02*R1030
*(b0 + b2 + b02 + (d0+d1+ d3))*(1-(m0*1))*(1-(m2*0))*(1-(m02*1*0))*chi

G021031 = J02*R1031
*(b0 + b2 + b02 + (d0+d1+ d3))*(1-(m0*1))*(1-(m2*0))*(1-(m02*1*0))*chi

G021032 = J02*R1032
*(b0 + b2 + b02 + (d0+d1+ d3))*(1-(m0*1))*(1-(m2*0))*(1-(m02*1*0))*chi


G021100 = J02*R1100
*(b0 + b2 + b02 + (d0+d1+d2+d3))*(1-(m0*1))*(1-(m2*nu2))*(1-(m02*1*nu2))*chi

G021101 = J02*R1101
*(b0 + b2 + b02 + (d0+d1+d2+d3))*(1-(m0*1))*(1-(m2*nu2))*(1-(m02*1*nu2))*chi

G021102 = J02*R1102
*(b0 + b2 + b02 + (d0+d1+d2+d3))*(1-(m0*1))*(1-(m2*nu2))*(1-(m02*1*nu2))*chi

G021103 = J02*R1103
*(b0 + b2 + b02 + (d0+d1+d2))*(1-(m0*1))*(1-(m2*nu2))*(1-(m02*1*nu2))*chi

G021110 = J02*R1110
*(b0 + b2 + b02 + (d0+d1+d2+d3))*(1-(m0*1))*(1-(m2*1))*(1-(m02*1*1))*chi

G021111 = J02*R1111
*(b0 + b2 + b02 + (d0+d1+d2+d3))*(1-(m0*1))*(1-(m2*1))*(1-(m02*1*1))*chi

G021112 = J02*R1112
*(b0 + b2 + b02 + (d0+d1+d2+d3))*(1-(m0*1))*(1-(m2*1))*(1-(m02*1*1))*chi

G021113 = J02*R1113
*(b0 + b2 + b02 + (d0+d1+d2))*(1-(m0*1))*(1-(m2*1))*(1-(m02*1*1))*chi

G021120 = J02*R1120
*(b0 + b2 + b02 + (d0+d1+d2+d3))*(1-(m0*1))*(1-(m2*1))*(1-(m02*1*1))*chi

G021121 = J02*R1121
*(b0 + b2 + b02 + (d0+d1+d2+d3))*(1-(m0*1))*(1-(m2*1))*(1-(m02*1*1))*chi

G021122 = J02*R1122
*(b0 + b2 + b02 + (d0+d1+d2+d3))*(1-(m0*1))*(1-(m2*1))*(1-(m02*1*1))*chi

G021123 = J02*R1123
*(b0 + b2 + b02 + (d0+d1+d2))*(1-(m0*1))*(1-(m2*1))*(1-(m02*1*1))*chi

G021130 = J02*R1130
*(b0 + b2 + b02 + (d0+d1 +d3))*(1-(m0*1))*(1-(m2*0))*(1-(m02*1*0))*chi

G021131 = J02*R1131
*(b0 + b2 + b02 + (d0+d1+ d3))*(1-(m0*1))*(1-(m2*0))*(1-(m02*1*0))*chi

G021132 = J02*R1132
*(b0 + b2 + b02 + (d0+d1+ d3))*(1-(m0*1))*(1-(m2*0))*(1-(m02*1*0))*chi


G021200 = J02*R1200
*(b0 + b2 + b02 + (d0+d1+d2+d3))*(1-(m0*1))*(1-(m2*nu2))*(1-(m02*1*nu2))*chi

G021201 = J02*R1201
*(b0 + b2 + b02 + (d0+d1+d2+d3))*(1-(m0*1))*(1-(m2*nu2))*(1-(m02*1*nu2))*chi

G021202 = J02*R1202
*(b0 + b2 + b02 + (d0+d1+d2+d3))*(1-(m0*1))*(1-(m2*nu2))*(1-(m02*1*nu2))*chi

G021203 = J02*R1203
*(b0 + b2 + b02 + (d0+d1+d2))*(1-(m0*1))*(1-(m2*nu2))*(1-(m02*1*nu2))*chi

G021210 = J02*R1210
*(b0 + b2 + b02 + (d0+d1+d2+d3))*(1-(m0*1))*(1-(m2*1))*(1-(m02*1*1))*chi

G021211 = J02*R1211
*(b0 + b2 + b02 + (d0+d1+d2+d3))*(1-(m0*1))*(1-(m2*1))*(1-(m02*1*1))*chi

G021212 = J02*R1212
*(b0 + b2 + b02 + (d0+d1+d2+d3))*(1-(m0*1))*(1-(m2*1))*(1-(m02*1*1))*chi

G021213 = J02*R1213
*(b0 + b2 + b02 + (d0+d1+d2))*(1-(m0*1))*(1-(m2*1))*(1-(m02*1*1))*chi

G021220 = J02*R1220
*(b0 + b2 + b02 + (d0+d1+d2+d3))*(1-(m0*1))*(1-(m2*1))*(1-(m02*1*1))*chi

G021221 = J02*R1221
*(b0 + b2 + b02 + (d0+d1+d2+d3))*(1-(m0*1))*(1-(m2*1))*(1-(m02*1*1))*chi

G021222 = J02*R1222
*(b0 + b2 + b02 + (d0+d1+d2+d3))*(1-(m0*1))*(1-(m2*1))*(1-(m02*1*1))*chi

G021223 = J02*R1223
*(b0 + b2 + b02 + (d0+d1+d2))*(1-(m0*1))*(1-(m2*1))*(1-(m02*1*1))*chi

G021230 = J02*R1230
*(b0 + b2 + b02 + (d0+d1+ d3))*(1-(m0*1))*(1-(m2*0))*(1-(m02*1*0))*chi

G021231 = J02*R1231
*(b0 + b2 + b02 + (d0+d1+d3))*(1-(m0*1))*(1-(m2*0))*(1-(m02*1*0))*chi

G021232 = J02*R1232
*(b0 + b2 + b02 + (d0+d1 +d3))*(1-(m0*1))*(1-(m2*0))*(1-(m02*1*0))*chi


G021300 = J02*R1300
*(b0 + b2 + b02 + (d0 +d2+d3))*(1-(m0*1))*(1-(m2*nu2))*(1-(m02*1*nu2))*chi

G021301 = J02*R1301
*(b0 + b2 + b02 + (d0+ d2+d3))*(1-(m0*1))*(1-(m2*nu2))*(1-(m02*1*nu2))*chi

G021302 = J02*R1302
*(b0 + b2 + b02 + (d0 +d2+d3))*(1-(m0*1))*(1-(m2*nu2))*(1-(m02*1*nu2))*chi

G021303 = J02*R1303
*(b0 + b2 + b02 + (d0 +d2))*(1-(m0*1))*(1-(m2*nu2))*(1-(m02*1*nu2))*chi

G021310 = J02*R1310
*(b0 + b2 + b02 + (d0 +d2+d3))*(1-(m0*1))*(1-(m2*1))*(1-(m02*1*1))*chi

G021311 = J02*R1311
*(b0 + b2 + b02 + (d0 +d2+d3))*(1-(m0*1))*(1-(m2*1))*(1-(m02*1*1))*chi

G021312 = J02*R1312
*(b0 + b2 + b02 + (d0 +d2+d3))*(1-(m0*1))*(1-(m2*1))*(1-(m02*1*1))*chi

G021313 = J02*R1313
*(b0 + b2 + b02 + (d0 +d2))*(1-(m0*1))*(1-(m2*1))*(1-(m02*1*1))*chi

G021320 = J02*R1320
*(b0 + b2 + b02 + (d0 +d2+d3))*(1-(m0*1))*(1-(m2*1))*(1-(m02*1*1))*chi

G021321 = J02*R1321
*(b0 + b2 + b02 + (d0 +d2+d3))*(1-(m0*1))*(1-(m2*1))*(1-(m02*1*1))*chi

G021322 = J02*R1322
*(b0 + b2 + b02 + (d0 +d2+d3))*(1-(m0*1))*(1-(m2*1))*(1-(m02*1*1))*chi

G021323 = J02*R1323
*(b0 + b2 + b02 + (d0 +d2))*(1-(m0*1))*(1-(m2*1))*(1-(m02*1*1))*chi

G021330 = J02*R1330
*(b0 + b2 + b02 + (d0 +d3))*(1-(m0*1))*(1-(m2*0))*(1-(m02*1*0))*chi

G021331 = J02*R1331
*(b0 + b2 + b02 + (d0 +d3))*(1-(m0*1))*(1-(m2*0))*(1-(m02*1*0))*chi

G021332 = J02*R1332
*(b0 + b2 + b02 + (d0 +d3))*(1-(m0*1))*(1-(m2*0))*(1-(m02*1*0))*chi

G022000 = J02*R2000
*(b0 + b2 + b02 + (d0 +d1 +d2 +d3))*(1-(m0*1))*(1-(m2*nu2))*(1-(m02*1*nu2))*chi

G022001 = J02*R2001
*(b0 + b2 + b02 + (d0 +d1 +d2 +d3))*(1-(m0*1))*(1-(m2*nu2))*(1-(m02*1*nu2))*chi

G022002 = J02*R2002
*(b0 + b2 + b02 + (d0 +d1 +d2 +d3))*(1-(m0*1))*(1-(m2*nu2))*(1-(m02*1*nu2))*chi

G022003 = J02*R2003
*(b0 + b2 + b02 + (d0 +d1 +d2))*(1-(m0*1))*(1-(m2*nu2))*(1-(m02*1*nu2))*chi

G022010 = J02*R2010
*(b0 + b2 + b02 + (d0 +d1 +d2 +d3))*(1-(m0*1))*(1-(m2*1))*(1-(m02*1*1))*chi

G022011 = J02*R2011
*(b0 + b2 + b02 + (d0 +d1 +d2 +d3))*(1-(m0*1))*(1-(m2*1))*(1-(m02*1*1))*chi

G022012 = J02*R2012
*(b0 + b2 + b02 + (d0 +d1 +d2 +d3))*(1-(m0*1))*(1-(m2*1))*(1-(m02*1*1))*chi

G022013 = J02*R2013
*(b0 + b2 + b02 + (d0 +d1 +d2))*(1-(m0*1))*(1-(m2*1))*(1-(m02*1*1))*chi

G022020 = J02*R2020
*(b0 + b2 + b02 + (d0 +d1 +d2 +d3))*(1-(m0*1))*(1-(m2*1))*(1-(m02*1*1))*chi

G022021 = J02*R2021
*(b0 + b2 + b02 + (d0 +d1 +d2 +d3))*(1-(m0*1))*(1-(m2*1))*(1-(m02*1*1))*chi

G022022 = J02*R2022
*(b0 + b2 + b02 + (d0 +d1 +d2 +d3))*(1-(m0*1))*(1-(m2*1))*(1-(m02*1*1))*chi

G022023 = J02*R2023
*(b0 + b2 + b02 + (d0 +d1 +d2 ))*(1-(m0*1))*(1-(m2*1))*(1-(m02*1*1))*chi

G022030 = J02*R2030
*(b0 + b2 + b02 + (d0 +d1 +d3))*(1-(m0*1))*(1-(m2*0))*(1-(m02*1*0))*chi

G022031 = J02*R2031
*(b0 + b2 + b02 + (d0 +d1 +d3))*(1-(m0*1))*(1-(m2*0))*(1-(m02*1*0))*chi

G022032 = J02*R2032
*(b0 + b2 + b02 + (d0 +d1 +d3))*(1-(m0*1))*(1-(m2*0))*(1-(m02*1*0))*chi


G022100 = J02*R2100
*(b0 + b2 + b02 + (d0 +d1 +d2 +d3))*(1-(m0*1))*(1-(m2*nu2))*(1-(m02*1*nu2))*chi

G022101 = J02*R2101
*(b0 + b2 + b02 + (d0 +d1 +d2 +d3))*(1-(m0*1))*(1-(m2*nu2))*(1-(m02*1*nu2))*chi

G022102 = J02*R2102
*(b0 + b2 + b02 + (d0 +d1 +d2 +d3))*(1-(m0*1))*(1-(m2*nu2))*(1-(m02*1*nu2))*chi

G022103 = J02*R2103
*(b0 + b2 + b02 + (d0 +d1 +d2))*(1-(m0*1))*(1-(m2*nu2))*(1-(m02*1*nu2))*chi

G022110 = J02*R2110
*(b0 + b2 + b02 + (d0 +d1 +d2 +d3))*(1-(m0*1))*(1-(m2*1))*(1-(m02*1*1))*chi

G022111 = J02*R2111
*(b0 + b2 + b02 + (d0 +d1 +d2 +d3))*(1-(m0*1))*(1-(m2*1))*(1-(m02*1*1))*chi

G022112 = J02*R2112
*(b0 + b2 + b02 + (d0 +d1 +d2 +d3))*(1-(m0*1))*(1-(m2*1))*(1-(m02*1*1))*chi

G022113 = J02*R2113
*(b0 + b2 + b02 + (d0 +d1 +d2))*(1-(m0*1))*(1-(m2*1))*(1-(m02*1*1))*chi

G022120 = J02*R2120
*(b0 + b2 + b02 + (d0 +d1 +d2 +d3))*(1-(m0*1))*(1-(m2*1))*(1-(m02*1*1))*chi

G022121 = J02*R2121
*(b0 + b2 + b02 + (d0 +d1 +d2 +d3))*(1-(m0*1))*(1-(m2*1))*(1-(m02*1*1))*chi

G022122 = J02*R2122
*(b0 + b2 + b02 + (d0 +d1 +d2 +d3))*(1-(m0*1))*(1-(m2*1))*(1-(m02*1*1))*chi

G022123 = J02*R2123
*(b0 + b2 + b02 + (d0 +d1 +d2))*(1-(m0*1))*(1-(m2*1))*(1-(m02*1*1))*chi

G022130 = J02*R2130
*(b0 + b2 + b02 + (d0 +d1 + d3))*(1-(m0*1))*(1-(m2*0))*(1-(m02*1*0))*chi

G022131 = J02*R2131
*(b0 + b2 + b02 + (d0 +d1 +d3))*(1-(m0*1))*(1-(m2*0))*(1-(m02*1*0))*chi

G022132 = J02*R2132
*(b0 + b2 + b02 + (d0 +d1+d3))*(1-(m0*1))*(1-(m2*0))*(1-(m02*1*0))*chi

G022200 = J02*R2200
*(b0 + b2 + b02 + (d0 +d1 +d2 +d3))*(1-(m0*1))*(1-(m2*nu2))*(1-(m02*1*nu2))*chi

G022201 = J02*R2201
*(b0 + b2 + b02 + (d0 +d1 +d2 +d3))*(1-(m0*1))*(1-(m2*nu2))*(1-(m02*1*nu2))*chi

G022202 = J02*R2202
*(b0 + b2 + b02 + (d0 +d1 +d2 +d3))*(1-(m0*1))*(1-(m2*nu2))*(1-(m02*1*nu2))*chi

G022203 = J02*R2203
*(b0 + b2 + b02 + (d0 +d1 +d2))*(1-(m0*1))*(1-(m2*nu2))*(1-(m02*1*nu2))*chi

G022210 = J02*R2210
*(b0 + b2 + b02 + (d0 +d1 +d2 +d3))*(1-(m0*1))*(1-(m2*1))*(1-(m02*1*1))*chi

G022211 = J02*R2211
*(b0 + b2 + b02 + (d0 +d1 +d2 +d3))*(1-(m0*1))*(1-(m2*1))*(1-(m02*1*1))*chi

G022212 = J02*R2212
*(b0 + b2 + b02 + (d0 +d1 +d2 +d3))*(1-(m0*1))*(1-(m2*1))*(1-(m02*1*1))*chi

G022213 = J02*R2213
*(b0 + b2 + b02 + (d0 +d1 +d2))*(1-(m0*1))*(1-(m2*1))*(1-(m02*1*1))*chi

G022220 = J02*R2220
*(b0 + b2 + b02 + (d0 +d1 +d2 +d3))*(1-(m0*1))*(1-(m2*1))*(1-(m02*1*1))*chi

G022221 = J02*R2221
*(b0 + b2 + b02 + (d0 +d1 +d2 +d3))*(1-(m0*1))*(1-(m2*1))*(1-(m02*1*1))*chi

G022222 = J02*R2222
*(b0 + b2 + b02 + (d0 +d1 +d2 +d3))*(1-(m0*1))*(1-(m2*1))*(1-(m02*1*1))*chi

G022223 = J02*R2223
*(b0 + b2 + b02 + (d0 +d1 +d2))*(1-(m0*1))*(1-(m2*1))*(1-(m02*1*1))*chi

G022230 = J02*R2230
*(b0 + b2 + b02 + (d0 +d1 +d3))*(1-(m0*1))*(1-(m2*0))*(1-(m02*1*0))*chi

G022231 = J02*R2231
*(b0 + b2 + b02 + (d0 +d1 +d3))*(1-(m0*1))*(1-(m2*0))*(1-(m02*1*0))*chi

G022232 = J02*R2232
*(b0 + b2 + b02 + (d0 +d1 +d3))*(1-(m0*1))*(1-(m2*0))*(1-(m02*1*0))*chi


G022300 = J02*R2300
*(b0 + b2 + b02 + (d0 +d2 +d3))*(1-(m0*1))*(1-(m2*nu2))*(1-(m02*1*nu2))*chi

G022301 = J02*R2301
*(b0 + b2 + b02 + (d0 +d2 +d3))*(1-(m0*1))*(1-(m2*nu2))*(1-(m02*1*nu2))*chi

G022302 = J02*R2302
*(b0 + b2 + b02 + (d0 +d2 +d3))*(1-(m0*1))*(1-(m2*nu2))*(1-(m02*1*nu2))*chi

G022303 = J02*R2303
*(b0 + b2 + b02 + (d0 +d2))*(1-(m0*1))*(1-(m2*nu2))*(1-(m02*1*nu2))*chi

G022310 = J02*R2310
*(b0 + b2 + b02 + (d0 +d2 +d3))*(1-(m0*1))*(1-(m2*1))*(1-(m02*1*1))*chi

G022311 = J02*R2311
*(b0 + b2 + b02 + (d0 +d2 +d3))*(1-(m0*1))*(1-(m2*1))*(1-(m02*1*1))*chi

G022312 = J02*R2312
*(b0 + b2 + b02 + (d0 +d2 +d3))*(1-(m0*1))*(1-(m2*1))*(1-(m02*1*1))*chi

G022313 = J02*R2313
*(b0 + b2 + b02 + (d0 +d2))*(1-(m0*1))*(1-(m2*1))*(1-(m02*1*1))*chi

G022320 = J02*R2320
*(b0 + b2 + b02 + (d0 +d2 +d3))*(1-(m0*1))*(1-(m2*1))*(1-(m02*1*1))*chi

G022321 = J02*R2321
*(b0 + b2 + b02 + (d0 +d2 +d3))*(1-(m0*1))*(1-(m2*1))*(1-(m02*1*1))*chi

G022322 = J02*R2322
*(b0 + b2 + b02 + (d0 +d2 +d3))*(1-(m0*1))*(1-(m2*1))*(1-(m02*1*1))*chi

G022323 = J02*R2323
*(b0 + b2 + b02 + (d0 +d2))*(1-(m0*1))*(1-(m2*1))*(1-(m02*1*1))*chi

G022330 = J02*R2330
*(b0 + b2 + b02 + (d0 +d3))*(1-(m0*1))*(1-(m2*0))*(1-(m02*1*0))*chi

G022331 = J02*R2331
*(b0 + b2 + b02 + (d0 +d3))*(1-(m0*1))*(1-(m2*0))*(1-(m02*1*0))*chi

G022332 = J02*R2332
*(b0 + b2 + b02 + (d0 +d3))*(1-(m0*1))*(1-(m2*0))*(1-(m02*1*0))*chi


G023000 = J02*R3000
*(b0 + b2 + b02 + (d1 +d2 +d3))*(1-(m0*0))*(1-(m2*nu2))*(1-(m02*0*nu2))*chi

G023001 = J02*R3001
*(b0 + b2 + b02 + (d1 +d2 +d3))*(1-(m0*0))*(1-(m2*nu2))*(1-(m02*0*nu2))*chi

G023002 = J02*R3002
*(b0 + b2 + b02 + (d1 +d2 +d3))*(1-(m0*0))*(1-(m2*nu2))*(1-(m02*0*nu2))*chi

G023003 = J02*R3003
*(b0 + b2 + b02 + (d1 +d2))*(1-(m0*0))*(1-(m2*nu2))*(1-(m02*0*nu2))*chi

G023010 = J02*R3010
*(b0 + b2 + b02 + (d1 +d2 +d3))*(1-(m0*0))*(1-(m2*1))*(1-(m02*0*1))*chi

G023011 = J02*R3011
*(b0 + b2 + b02 + (d1 +d2 +d3))*(1-(m0*0))*(1-(m2*1))*(1-(m02*0*1))*chi

G023012 = J02*R3012
*(b0 + b2 + b02 + (d1 +d2 +d3))*(1-(m0*0))*(1-(m2*1))*(1-(m02*0*1))*chi

G023013 = J02*R3013
*(b0 + b2 + b02 + (d1 +d2))*(1-(m0*0))*(1-(m2*1))*(1-(m02*0*1))*chi

G023020 = J02*R3020
*(b0 + b2 + b02 + (d1 +d2 +d3))*(1-(m0*0))*(1-(m2*1))*(1-(m02*0*1))*chi

G023021 = J02*R3021
*(b0 + b2 + b02 + (d1 +d2 +d3))*(1-(m0*0))*(1-(m2*1))*(1-(m02*0*1))*chi

G023022 = J02*R3022
*(b0 + b2 + b02 + (d1 +d2 +d3))*(1-(m0*0))*(1-(m2*1))*(1-(m02*0*1))*chi

G023023 = J02*R3023
*(b0 + b2 + b02 + (d1 +d2))*(1-(m0*0))*(1-(m2*1))*(1-(m02*0*1))*chi

G023030 = J02*R3030
*(b0 + b2 + b02 + (d1 +d3))*(1-(m0*0))*(1-(m2*0))*(1-(m02*0*0))*chi

G023031 = J02*R3031
*(b0 + b2 + b02 + (d1 +d3))*(1-(m0*0))*(1-(m2*0))*(1-(m02*0*0))*chi

G023032 = J02*R3032
*(b0 + b2 + b02 + (d1 +d3))*(1-(m0*0))*(1-(m2*0))*(1-(m02*0*0))*chi


G023100 = J02*R3100
*(b0 + b2 + b02 + (d1 +d2 +d3))*(1-(m0*0))*(1-(m2*nu2))*(1-(m02*0*nu2))*chi

G023101 = J02*R3101
*(b0 + b2 + b02 + (d1 +d2 +d3))*(1-(m0*0))*(1-(m2*nu2))*(1-(m02*0*nu2))*chi

G023102 = J02*R3102
*(b0 + b2 + b02 + (d1 +d2 +d3))*(1-(m0*0))*(1-(m2*nu2))*(1-(m02*0*nu2))*chi

G023103 = J02*R3103
*(b0 + b2 + b02 + (d1 +d2))*(1-(m0*0))*(1-(m2*nu2))*(1-(m02*0*nu2))*chi

G023110 = J02*R3110
*(b0 + b2 + b02 + (d1 +d2 +d3))*(1-(m0*0))*(1-(m2*1))*(1-(m02*0*1))*chi

G023111 = J02*R3111
*(b0 + b2 + b02 + (d1 +d2 +d3))*(1-(m0*0))*(1-(m2*1))*(1-(m02*0*1))*chi

G023112 = J02*R3112
*(b0 + b2 + b02 + (d1 +d2 +d3))*(1-(m0*0))*(1-(m2*1))*(1-(m02*0*1))*chi

G023113 = J02*R3113
*(b0 + b2 + b02 + (d1 +d2))*(1-(m0*0))*(1-(m2*1))*(1-(m02*0*1))*chi

G023120 = J02*R3120
*(b0 + b2 + b02 + (d1 +d2 +d3))*(1-(m0*0))*(1-(m2*1))*(1-(m02*0*1))*chi

G023121 = J02*R3121
*(b0 + b2 + b02 + (d1 +d2 +d3))*(1-(m0*0))*(1-(m2*1))*(1-(m02*0*1))*chi

G023122 = J02*R3122
*(b0 + b2 + b02 + (d1 +d2 +d3))*(1-(m0*0))*(1-(m2*1))*(1-(m02*0*1))*chi

G023123 = J02*R3123
*(b0 + b2 + b02 + (d1 +d2))*(1-(m0*0))*(1-(m2*1))*(1-(m02*0*1))*chi

G023130 = J02*R3130
*(b0 + b2 + b02 + (d1 +d3))*(1-(m0*0))*(1-(m2*0))*(1-(m02*0*0))*chi

G023131 = J02*R3131
*(b0 + b2 + b02 + (d1 +d3))*(1-(m0*0))*(1-(m2*0))*(1-(m02*0*0))*chi

G023132 = J02*R3132
*(b0 + b2 + b02 + (d1 +d3))*(1-(m0*0))*(1-(m2*0))*(1-(m02*0*0))*chi

G023200 = J02*R3200
*(b0 + b2 + b02 + (d1 +d2 +d3))*(1-(m0*0))*(1-(m2*nu2))*(1-(m02*0*nu2))*chi

G023201 = J02*R3201
*(b0 + b2 + b02 + (d1 +d2 +d3))*(1-(m0*0))*(1-(m2*nu2))*(1-(m02*0*nu2))*chi

G023202 = J02*R3202
*(b0 + b2 + b02 + (d1 +d2 +d3))*(1-(m0*0))*(1-(m2*nu2))*(1-(m02*0*nu2))*chi

G023203 = J02*R3203
*(b0 + b2 + b02 + (d1 +d2))*(1-(m0*0))*(1-(m2*nu2))*(1-(m02*0*nu2))*chi

G023210 = J02*R3210
*(b0 + b2 + b02 + (d1 +d2 +d3))*(1-(m0*0))*(1-(m2*1))*(1-(m02*0*1))*chi

G023211 = J02*R3211
*(b0 + b2 + b02 + (d1 +d2 +d3))*(1-(m0*0))*(1-(m2*1))*(1-(m02*0*1))*chi

G023212 = J02*R3212
*(b0 + b2 + b02 + (d1 +d2 +d3))*(1-(m0*0))*(1-(m2*1))*(1-(m02*0*1))*chi

G023213 = J02*R3213
*(b0 + b2 + b02 + (d1 +d2))*(1-(m0*0))*(1-(m2*1))*(1-(m02*0*1))*chi

G023220 = J02*R3220
*(b0 + b2 + b02 + (d1 +d2 +d3))*(1-(m0*0))*(1-(m2*1))*(1-(m02*0*1))*chi

G023221 = J02*R3221
*(b0 + b2 + b02 + (d1 +d2 +d3))*(1-(m0*0))*(1-(m2*1))*(1-(m02*0*1))*chi

G023222 = J02*R3222
*(b0 + b2 + b02 + (d1 +d2 +d3))*(1-(m0*0))*(1-(m2*1))*(1-(m02*0*1))*chi

G023223 = J02*R3223
*(b0 + b2 + b02 + (d1 +d2))*(1-(m0*0))*(1-(m2*1))*(1-(m02*0*1))*chi

G023230 = J02*R3230
*(b0 + b2 + b02 + (d1 +d3))*(1-(m0*0))*(1-(m2*0))*(1-(m02*0*0))*chi

G023231 = J02*R3231
*(b0 + b2 + b02 + (d1 +d3))*(1-(m0*0))*(1-(m2*0))*(1-(m02*0*0))*chi

G023232 = J02*R3232
*(b0 + b2 + b02 + (d1 +d3))*(1-(m0*0))*(1-(m2*0))*(1-(m02*0*0))*chi

G023333 = J02*R3333
*(b0 + b2 + b02)*(1-(m0*0))*(1-(m2*0))*(1-(m02*0*0))*chi


G030000 = J03*R0000 
*(b0 + b3 + b03 + (d0+d1 +d2+d3))*(1-(m0*nu0))*(1-(m3*nu3))*(1-(m03*nu0*nu3))*chi

G030001 = J03*R0001
*(b0 + b3 + b03 + (d0+d1 +d2+d3))*(1-(m0*nu0))*(1-(m3*1))*(1-(m03*nu0*1))*chi

G030002 = J03*R0002
*(b0 + b3 + b03 + (d0+d1 +d2+d3))*(1-(m0*nu0))*(1-(m3*1))*(1-(m03*nu0*1))*chi

G030003 = J03*R0003
*(b0 + b3 + b03 + (d0+d1 +d2))*(1-(m0*nu0))*(1-(m3*0))*(1-(m03*nu0*0))*chi

G030010 = J03*R0010
*(b0 + b3 + b03 + (d0+d1 +d2+d3))*(1-(m0*nu0))*(1-(m3*nu3))*(1-(m03*nu0*nu3))*chi

G030011 = J03*R0011
*(b0 + b3 + b03 + (d0+d1 +d2+d3))*(1-(m0*nu0))*(1-(m3*1))*(1-(m03*nu0*1))*chi

G030012 = J03*R0012
*(b0 + b3 + b03 + (d0+d1 +d2+d3))*(1-(m0*nu0))*(1-(m3*1))*(1-(m03*nu0*1))*chi

G030013 = J03*R0013
*(b0 + b3 + b03 + (d0+d1 +d2))*(1-(m0*nu0))*(1-(m3*0))*(1-(m03*nu0*0))*chi

G030020 = J03*R0020
*(b0 + b3 + b03 + (d0+d1 +d2+d3))*(1-(m0*nu0))*(1-(m3*nu3))*(1-(m03*nu0*nu3))*chi

G030021 = J03*R0021
*(b0 + b3 + b03 + (d0+d1 +d2+d3))*(1-(m0*nu0))*(1-(m3*1))*(1-(m03*nu0*1))*chi

G030022 = J03*R0022
*(b0 + b3 + b03 + (d0+d1 +d2+d3))*(1-(m0*nu0))*(1-(m3*1))*(1-(m03*nu0*1))*chi

G030023 = J03*R0023
*(b0 + b3 + b03 + (d0+d1 +d2))*(1-(m0*nu0))*(1-(m3*0))*(1-(m03*nu0*0))*chi

G030030 = J03*R0030
*(b0 + b3 + b03 + (d0+d1+d3))*(1-(m0*nu0))*(1-(m3*nu3))*(1-(m03*nu0*nu3))*chi

G030031 = J03*R0031
*(b0 + b3 + b03 + (d0+d1+d3))*(1-(m0*nu0))*(1-(m3*1))*(1-(m03*nu0*1))*chi

G030032 = J03*R0032
*(b0 + b3 + b03 + (d0+d1 +d3))*(1-(m0*nu0))*(1-(m3*1))*(1-(m03*nu0*1))*chi


G030100 = J03*R0100
*(b0 + b3 + b03 + (d0+d1 +d2+d3))*(1-(m0*nu0))*(1-(m3*nu3))*(1-(m03*nu0*nu3))*chi

G030101 = J03*R0101
*(b0 + b3 + b03 + (d0+d1 +d2+d3))*(1-(m0*nu0))*(1-(m3*1))*(1-(m03*nu0*1))*chi

G030102 = J03*R0102
*(b0 + b3 + b03 + (d0+d1 +d2+d3))*(1-(m0*nu0))*(1-(m3*1))*(1-(m03*nu0*1))*chi

G030103 = J03*R0103
*(b0 + b3 + b03 + (d0+d1 +d2))*(1-(m0*nu0))*(1-(m3*0))*(1-(m03*nu0*0))*chi

G030110 = J03*R0110
*(b0 + b3 + b03 + (d0+d1 +d2+d3))*(1-(m0*nu0))*(1-(m3*nu3))*(1-(m03*nu0*nu3))*chi

G030111 = J03*R0111
*(b0 + b3 + b03 + (d0+d1 +d2+d3))*(1-(m0*nu0))*(1-(m3*1))*(1-(m03*nu0*1))*chi

G030112 = J03*R0112
*(b0 + b3 + b03 + (d0+d1 +d2+d3))*(1-(m0*nu0))*(1-(m3*1))*(1-(m03*nu0*1))*chi

G030113 = J03*R0113
*(b0 + b3 + b03 + (d0+d1 +d2))*(1-(m0*nu0))*(1-(m3*0))*(1-(m03*nu0*0))*chi

G030120 = J03*R0120
*(b0 + b3 + b03 + (d0+d1 +d2+d3))*(1-(m0*nu0))*(1-(m3*nu3))*(1-(m03*nu0*nu3))*chi

G030121 = J03*R0121
*(b0 + b3 + b03 + (d0+d1 +d2+d3))*(1-(m0*nu0))*(1-(m3*1))*(1-(m03*nu0*1))*chi

G030122 = J03*R0122
*(b0 + b3 + b03 + (d0+d1 +d2+d3))*(1-(m0*nu0))*(1-(m3*1))*(1-(m03*nu0*1))*chi

G030123 = J03*R0123
*(b0 + b3 + b03 + (d0+d1 +d2))*(1-(m0*nu0))*(1-(m3*0))*(1-(m03*nu0*0))*chi

G030130 = J03*R0130
*(b0 + b3 + b03 + (d0+d1 +d3))*(1-(m0*nu0))*(1-(m3*nu3))*(1-(m03*nu0*nu3))*chi

G030131 = J03*R0131
*(b0 + b3 + b03 + (d0+d1 +d3))*(1-(m0*nu0))*(1-(m3*1))*(1-(m03*nu0*1))*chi

G030132 = J03*R0132
*(b0 + b3 + b03 + (d0+d1 +d3))*(1-(m0*nu0))*(1-(m3*1))*(1-(m03*nu0*1))*chi


G030200 = J03*R0200
*(b0 + b3 + b03 + (d0+d1 +d2+d3))*(1-(m0*nu0))*(1-(m3*nu3))*(1-(m03*nu0*nu3))*chi

G030201 = J03*R0201
*(b0 + b3 + b03 + (d0+d1 +d2+d3))*(1-(m0*nu0))*(1-(m3*1))*(1-(m03*nu0*1))*chi

G030202 = J03*R0202
*(b0 + b3 + b03 + (d0+d1 +d2+d3))*(1-(m0*nu0))*(1-(m3*1))*(1-(m03*nu0*1))*chi

G030203 = J03*R0203
*(b0 + b3 + b03 + (d0+d1 +d2))*(1-(m0*nu0))*(1-(m3*0))*(1-(m03*nu0*0))*chi

G030210 = J03*R0210
*(b0 + b3 + b03 + (d0+d1 +d2+d3))*(1-(m0*nu0))*(1-(m3*nu3))*(1-(m03*nu0*nu3))*chi

G030211 = J03*R0211
*(b0 + b3 + b03 + (d0+d1 +d2+d3))*(1-(m0*nu0))*(1-(m3*1))*(1-(m03*nu0*1))*chi

G030212 = J03*R0212
*(b0 + b3 + b03 + (d0+d1 +d2+d3))*(1-(m0*nu0))*(1-(m3*1))*(1-(m03*nu0*1))*chi

G030213 = J03*R0213
*(b0 + b3 + b03 + (d0+d1 +d2))*(1-(m0*nu0))*(1-(m3*0))*(1-(m03*nu0*0))*chi

G030220 = J03*R0220
*(b0 + b3 + b03 + (d0+d1 +d2+d3))*(1-(m0*nu0))*(1-(m3*nu3))*(1-(m03*nu0*nu3))*chi

G030221 = J03*R0221
*(b0 + b3 + b03 + (d0+d1 +d2+d3))*(1-(m0*nu0))*(1-(m3*1))*(1-(m03*nu0*1))*chi

G030222 = J03*R0222
*(b0 + b3 + b03 + (d0+d1 +d2+d3))*(1-(m0*nu0))*(1-(m3*1))*(1-(m03*nu0*1))*chi

G030223 = J03*R0223
*(b0 + b3 + b03 + (d0+d1 +d2))*(1-(m0*nu0))*(1-(m3*0))*(1-(m03*nu0*0))*chi

G030230 = J03*R0230
*(b0 + b3 + b03 + (d0+d1 +d3))*(1-(m0*nu0))*(1-(m3*nu3))*(1-(m03*nu0*nu3))*chi

G030231 = J03*R0231
*(b0 + b3 + b03 + (d0+d1 +d3))*(1-(m0*nu0))*(1-(m3*1))*(1-(m03*nu0*1))*chi

G030232 = J03*R0232
*(b0 + b3 + b03 + (d0+d1 +d3))*(1-(m0*nu0))*(1-(m3*1))*(1-(m03*nu0*1))*chi


G030300 = J03*R0300
*(b0 + b3 + b03 + (d0 +d2+d3))*(1-(m0*nu0))*(1-(m3*nu3))*(1-(m03*nu0*nu3))*chi

G030301 = J03*R0301
*(b0 + b3 + b03 + (d0 +d2+d3))*(1-(m0*nu0))*(1-(m3*1))*(1-(m03*nu0*1))*chi

G030302 = J03*R0302
*(b0 + b3 + b03 + (d0 +d2+d3))*(1-(m0*nu0))*(1-(m3*1))*(1-(m03*nu0*1))*chi

G030303 = J03*R0303
*(b0 + b3 + b03 + (d0 +d2))*(1-(m0*nu0))*(1-(m3*0))*(1-(m03*nu0*0))*chi

G030310 = J03*R0310
*(b0 + b3 + b03 + (d0 +d2+d3))*(1-(m0*nu0))*(1-(m3*nu3))*(1-(m03*nu0*nu3))*chi

G030311 = J03*R0311
*(b0 + b3 + b03 + (d0 +d2+d3))*(1-(m0*nu0))*(1-(m3*1))*(1-(m03*nu0*1))*chi

G030312 = J03*R0312
*(b0 + b3 + b03 + (d0 +d2+d3))*(1-(m0*nu0))*(1-(m3*1))*(1-(m03*nu0*1))*chi

G030313 = J03*R0313
*(b0 + b3 + b03 + (d0 +d2))*(1-(m0*nu0))*(1-(m3*0))*(1-(m03*nu0*0))*chi

G030320 = J03*R0320
*(b0 + b3 + b03 + (d0 +d2+d3))*(1-(m0*nu0))*(1-(m3*nu3))*(1-(m03*nu0*nu3))*chi

G030321 = J03*R0321
*(b0 + b3 + b03 + (d0 +d2+d3))*(1-(m0*nu0))*(1-(m3*1))*(1-(m03*nu0*1))*chi

G030322 = J03*R0322
*(b0 + b3 + b03 + (d0 +d2+d3))*(1-(m0*nu0))*(1-(m3*1))*(1-(m03*nu0*1))*chi

G030323 = J03*R0323
*(b0 + b3 + b03 + (d0 +d2))*(1-(m0*nu0))*(1-(m3*0))*(1-(m03*nu0*0))*chi

G030330 = J03*R0330
*(b0 + b3 + b03 + (d0 +d3))*(1-(m0*nu0))*(1-(m3*nu3))*(1-(m03*nu0*nu3))*chi

G030331 = J03*R0331
*(b0 + b3 + b03 + (d0 +d3))*(1-(m0*nu0))*(1-(m3*1))*(1-(m03*nu0*1))*chi

G030332 = J03*R0332
*(b0 + b3 + b03 + (d0 +d3))*(1-(m0*nu0))*(1-(m3*1))*(1-(m03*nu0*1))*chi


G031000 = J03*R1000
*(b0 + b3 + b03 + (d0+d1 +d2+d3))*(1-(m0*1))*(1-(m3*nu3))*(1-(m03*1*nu3))*chi

G031001 = J03*R1001
*(b0 + b3 + b03 + (d0+d1 +d2+d3))*(1-(m0*1))*(1-(m3*1))*(1-(m03*1*1))*chi

G031002 = J03*R1002
*(b0 + b3 + b03 + (d0+d1 +d2+d3))*(1-(m0*1))*(1-(m3*1))*(1-(m03*1*1))*chi

G031003 = J03*R1003
*(b0 + b3 + b03 + (d0+d1 +d2))*(1-(m0*1))*(1-(m3*0))*(1-(m03*1*0))*chi

G031010 = J03*R1010
*(b0 + b3 + b03 + (d0+d1 +d2+d3))*(1-(m0*1))*(1-(m3*nu3))*(1-(m03*1*nu3))*chi

G031011 = J03*R1011
*(b0 + b3 + b03 + (d0+d1 +d2+d3))*(1-(m0*1))*(1-(m3*1))*(1-(m03*1*1))*chi

G031012 = J03*R1012
*(b0 + b3 + b03 + (d0+d1 +d2+d3))*(1-(m0*1))*(1-(m3*1))*(1-(m03*1*1))*chi

G031013 = J03*R1013
*(b0 + b3 + b03 + (d0+d1 +d2))*(1-(m0*1))*(1-(m3*0))*(1-(m03*1*0))*chi

G031020 = J03*R1020
*(b0 + b3 + b03 + (d0+d1 +d2+d3))*(1-(m0*1))*(1-(m3*nu3))*(1-(m03*1*nu3))*chi

G031021 = J03*R1021
*(b0 + b3 + b03 + (d0+d1 +d2+d3))*(1-(m0*1))*(1-(m3*1))*(1-(m03*1*1))*chi

G031022 = J03*R1022
*(b0 + b3 + b03 + (d0+d1 +d2+d3))*(1-(m0*1))*(1-(m3*1))*(1-(m03*1*1))*chi

G031023 = J03*R1023
*(b0 + b3 + b03 + (d0+d1 +d2))*(1-(m0*1))*(1-(m3*0))*(1-(m03*1*0))*chi

G031030 = J03*R1030
*(b0 + b3 + b03 + (d0+d1 +d3))*(1-(m0*1))*(1-(m3*nu3))*(1-(m03*1*nu3))*chi

G031031 = J03*R1031
*(b0 + b3 + b03 + (d0+d1 +d3))*(1-(m0*1))*(1-(m3*1))*(1-(m03*1*1))*chi

G031032 = J03*R1032
*(b0 + b3 + b03 + (d0+d1 +d3))*(1-(m0*1))*(1-(m3*1))*(1-(m03*1*1))*chi


G031100 = J03*R1100
*(b0 + b3 + b03 + (d0+d1 +d2+d3))*(1-(m0*1))*(1-(m3*nu3))*(1-(m03*1*nu3))*chi

G031101 = J03*R1101
*(b0 + b3 + b03 + (d0+d1 +d2+d3))*(1-(m0*1))*(1-(m3*1))*(1-(m03*1*1))*chi

G031102 = J03*R1102
*(b0 + b3 + b03 + (d0+d1 +d2+d3))*(1-(m0*1))*(1-(m3*1))*(1-(m03*1*1))*chi

G031103 = J03*R1103
*(b0 + b3 + b03 + (d0+d1 +d2))*(1-(m0*1))*(1-(m3*0))*(1-(m03*1*0))*chi

G031110 = J03*R1110
*(b0 + b3 + b03 + (d0+d1 +d2+d3))*(1-(m0*1))*(1-(m3*nu3))*(1-(m03*1*nu3))*chi

G031111 = J03*R1111
*(b0 + b3 + b03 + (d0+d1 +d2+d3))*(1-(m0*1))*(1-(m3*1))*(1-(m03*1*1))*chi

G031112 = J03*R1112
*(b0 + b3 + b03 + (d0+d1 +d2+d3))*(1-(m0*1))*(1-(m3*1))*(1-(m03*1*1))*chi

G031113 = J03*R1113
*(b0 + b3 + b03 + (d0+d1 +d2))*(1-(m0*1))*(1-(m3*0))*(1-(m03*1*0))*chi

G031120 = J03*R1120
*(b0 + b3 + b03 + (d0+d1 +d2+d3))*(1-(m0*1))*(1-(m3*nu3))*(1-(m03*1*nu3))*chi

G031121 = J03*R1121
*(b0 + b3 + b03 + (d0+d1 +d2+d3))*(1-(m0*1))*(1-(m3*1))*(1-(m03*1*1))*chi

G031122 = J03*R1122
*(b0 + b3 + b03 + (d0+d1 +d2+d3))*(1-(m0*1))*(1-(m3*1))*(1-(m03*1*1))*chi

G031123 = J03*R1123
*(b0 + b3 + b03 + (d0+d1 +d2))*(1-(m0*1))*(1-(m3*0))*(1-(m03*1*0))*chi

G031130 = J03*R1130
*(b0 + b3 + b03 + (d0+d1 +d3))*(1-(m0*1))*(1-(m3*nu3))*(1-(m03*1*nu3))*chi

G031131 = J03*R1131
*(b0 + b3 + b03 + (d0+d1 +d3))*(1-(m0*1))*(1-(m3*1))*(1-(m03*1*1))*chi

G031132 = J03*R1132
*(b0 + b3 + b03 + (d0+d1 +d3))*(1-(m0*1))*(1-(m3*1))*(1-(m03*1*1))*chi


G031200 = J03*R1200
*(b0 + b3 + b03 + (d0+d1 +d2+d3))*(1-(m0*1))*(1-(m3*nu3))*(1-(m03*1*nu3))*chi

G031201 = J03*R1201
*(b0 + b3 + b03 + (d0+d1 +d2+d3))*(1-(m0*1))*(1-(m3*1))*(1-(m03*1*1))*chi

G031202 = J03*R1202
*(b0 + b3 + b03 + (d0+d1 +d2+d3))*(1-(m0*1))*(1-(m3*1))*(1-(m03*1*1))*chi

G031203 = J03*R1203
*(b0 + b3 + b03 + (d0+d1 +d2))*(1-(m0*1))*(1-(m3*0))*(1-(m03*1*0))*chi

G031210 = J03*R1210
*(b0 + b3 + b03 + (d0+d1 +d2+d3))*(1-(m0*1))*(1-(m3*nu3))*(1-(m03*1*nu3))*chi

G031211 = J03*R1211
*(b0 + b3 + b03 + (d0+d1 +d2+d3))*(1-(m0*1))*(1-(m3*1))*(1-(m03*1*1))*chi

G031212 = J03*R1212
*(b0 + b3 + b03 + (d0+d1 +d2+d3))*(1-(m0*1))*(1-(m3*1))*(1-(m03*1*1))*chi

G031213 = J03*R1213
*(b0 + b3 + b03 + (d0+d1 +d2))*(1-(m0*1))*(1-(m3*0))*(1-(m03*1*0))*chi

G031220 = J03*R1220
*(b0 + b3 + b03 + (d0+d1 +d2+d3))*(1-(m0*1))*(1-(m3*nu3))*(1-(m03*1*nu3))*chi

G031221 = J03*R1221
*(b0 + b3 + b03 + (d0+d1 +d2+d3))*(1-(m0*1))*(1-(m3*1))*(1-(m03*1*1))*chi

G031222 = J03*R1222
*(b0 + b3 + b03 + (d0+d1 +d2+d3))*(1-(m0*1))*(1-(m3*1))*(1-(m03*1*1))*chi

G031223 = J03*R1223
*(b0 + b3 + b03 + (d0+d1 +d2))*(1-(m0*1))*(1-(m3*0))*(1-(m03*1*0))*chi

G031230 = J03*R1230
*(b0 + b3 + b03 + (d0+d1 +d3))*(1-(m0*1))*(1-(m3*nu3))*(1-(m03*1*nu3))*chi

G031231 = J03*R1231
*(b0 + b3 + b03 + (d0+d1 +d3))*(1-(m0*1))*(1-(m3*1))*(1-(m03*1*1))*chi

G031232 = J03*R1232
*(b0 + b3 + b03 + (d0+d1 +d3))*(1-(m0*1))*(1-(m3*1))*(1-(m03*1*1))*chi


G031300 = J03*R1300
*(b0 + b3 + b03 + (d0 +d2+d3))*(1-(m0*1))*(1-(m3*nu3))*(1-(m03*1*nu3))*chi

G031301 = J03*R1301
*(b0 + b3 + b03 + (d0 +d2+d3))*(1-(m0*1))*(1-(m3*1))*(1-(m03*1*1))*chi

G031302 = J03*R1302
*(b0 + b3 + b03 + (d0 +d2+d3))*(1-(m0*1))*(1-(m3*1))*(1-(m03*1*1))*chi

G031303 = J03*R1303
*(b0 + b3 + b03 + (d0 +d2))*(1-(m0*1))*(1-(m3*0))*(1-(m03*1*0))*chi

G031310 = J03*R1310
*(b0 + b3 + b03 + (d0 +d2+d3))*(1-(m0*1))*(1-(m3*nu3))*(1-(m03*1*nu3))*chi

G031311 = J03*R1311
*(b0 + b3 + b03 + (d0 +d2+d3))*(1-(m0*1))*(1-(m3*1))*(1-(m03*1*1))*chi

G031312 = J03*R1312
*(b0 + b3 + b03 + (d0 +d2+d3))*(1-(m0*1))*(1-(m3*1))*(1-(m03*1*1))*chi

G031313 = J03*R1313
*(b0 + b3 + b03 + (d0 +d2))*(1-(m0*1))*(1-(m3*0))*(1-(m03*1*0))*chi

G031320 = J03*R1320
*(b0 + b3 + b03 + (d0 +d2+d3))*(1-(m0*1))*(1-(m3*nu3))*(1-(m03*1*nu3))*chi

G031321 = J03*R1321
*(b0 + b3 + b03 + (d0 +d2+d3))*(1-(m0*1))*(1-(m3*1))*(1-(m03*1*1))*chi

G031322 = J03*R1322
*(b0 + b3 + b03 + (d0 +d2+d3))*(1-(m0*1))*(1-(m3*1))*(1-(m03*1*1))*chi

G031323 = J03*R1323
*(b0 + b3 + b03 + (d0 +d2))*(1-(m0*1))*(1-(m3*0))*(1-(m03*1*0))*chi

G031330 = J03*R1330
*(b0 + b3 + b03 + (d0 +d3))*(1-(m0*1))*(1-(m3*nu3))*(1-(m03*1*nu3))*chi

G031331 = J03*R1331
*(b0 + b3 + b03 + (d0 +d3))*(1-(m0*1))*(1-(m3*1))*(1-(m03*1*1))*chi

G031332 = J03*R1332
*(b0 + b3 + b03 + (d0 +d3))*(1-(m0*1))*(1-(m3*1))*(1-(m03*1*1))*chi


G032000 = J03*R2000
*(b0 + b3 + b03 + (d0+d1 +d2+d3))*(1-(m0*1))*(1-(m3*nu3))*(1-(m03*1*nu3))*chi

G032001 = J03*R2001
*(b0 + b3 + b03 + (d0+d1 +d2+d3))*(1-(m0*1))*(1-(m3*1))*(1-(m03*1*1))*chi

G032002 = J03*R2002
*(b0 + b3 + b03 + (d0+d1 +d2+d3))*(1-(m0*1))*(1-(m3*1))*(1-(m03*1*1))*chi

G032003 = J03*R2003
*(b0 + b3 + b03 + (d0+d1 +d2))*(1-(m0*1))*(1-(m3*0))*(1-(m03*1*0))*chi

G032010 = J03*R2010
*(b0 + b3 + b03 + (d0+d1 +d2+d3))*(1-(m0*1))*(1-(m3*nu3))*(1-(m03*1*nu3))*chi

G032011 = J03*R2011
*(b0 + b3 + b03 + (d0+d1 +d2+d3))*(1-(m0*1))*(1-(m3*1))*(1-(m03*1*1))*chi

G032012 = J03*R2012
*(b0 + b3 + b03 + (d0+d1 +d2+d3))*(1-(m0*1))*(1-(m3*1))*(1-(m03*1*1))*chi

G032013 = J03*R2013
*(b0 + b3 + b03 + (d0+d1 +d2))*(1-(m0*1))*(1-(m3*0))*(1-(m03*1*0))*chi

G032020 = J03*R2020
*(b0 + b3 + b03 + (d0+d1 +d2+d3))*(1-(m0*1))*(1-(m3*nu3))*(1-(m03*1*nu3))*chi

G032021 = J03*R2021
*(b0 + b3 + b03 + (d0+d1 +d2+d3))*(1-(m0*1))*(1-(m3*1))*(1-(m03*1*1))*chi

G032022 = J03*R2022
*(b0 + b3 + b03 + (d0+d1 +d2+d3))*(1-(m0*1))*(1-(m3*1))*(1-(m03*1*1))*chi

G032023 = J03*R2023
*(b0 + b3 + b03 + (d0+d1 +d2))*(1-(m0*1))*(1-(m3*0))*(1-(m03*1*0))*chi

G032030 = J03*R2030
*(b0 + b3 + b03 + (d0+d1 +d3))*(1-(m0*1))*(1-(m3*nu3))*(1-(m03*1*nu3))*chi

G032031 = J03*R2031
*(b0 + b3 + b03 + (d0+d1 +d3))*(1-(m0*1))*(1-(m3*1))*(1-(m03*1*1))*chi

G032032 = J03*R2032
*(b0 + b3 + b03 + (d0+d1 +d3))*(1-(m0*1))*(1-(m3*1))*(1-(m03*1*1))*chi


G032100 = J03*R2100
*(b0 + b3 + b03 + (d0+d1 +d2+d3))*(1-(m0*1))*(1-(m3*nu3))*(1-(m03*1*nu3))*chi

G032101 = J03*R2101
*(b0 + b3 + b03 + (d0+d1 +d2+d3))*(1-(m0*1))*(1-(m3*1))*(1-(m03*1*1))*chi

G032102 = J03*R2102
*(b0 + b3 + b03 + (d0+d1 +d2+d3))*(1-(m0*1))*(1-(m3*1))*(1-(m03*1*1))*chi

G032103 = J03*R2103
*(b0 + b3 + b03 + (d0+d1 +d2))*(1-(m0*1))*(1-(m3*0))*(1-(m03*1*0))*chi

G032110 = J03*R2110
*(b0 + b3 + b03 + (d0+d1 +d2+d3))*(1-(m0*1))*(1-(m3*nu3))*(1-(m03*1*nu3))*chi

G032111 = J03*R2111
*(b0 + b3 + b03 + (d0+d1 +d2+d3))*(1-(m0*1))*(1-(m3*1))*(1-(m03*1*1))*chi

G032112 = J03*R2112
*(b0 + b3 + b03 + (d0+d1 +d2+d3))*(1-(m0*1))*(1-(m3*1))*(1-(m03*1*1))*chi

G032113 = J03*R2113
*(b0 + b3 + b03 + (d0+d1 +d2))*(1-(m0*1))*(1-(m3*0))*(1-(m03*1*0))*chi

G032120 = J03*R2120
*(b0 + b3 + b03 + (d0+d1 +d2+d3))*(1-(m0*1))*(1-(m3*nu3))*(1-(m03*1*nu3))*chi

G032121 = J03*R2121
*(b0 + b3 + b03 + (d0+d1 +d2+d3))*(1-(m0*1))*(1-(m3*1))*(1-(m03*1*1))*chi

G032122 = J03*R2122
*(b0 + b3 + b03 + (d0+d1 +d2+d3))*(1-(m0*1))*(1-(m3*1))*(1-(m03*1*1))*chi

G032123 = J03*R2123
*(b0 + b3 + b03 + (d0+d1 +d2))*(1-(m0*1))*(1-(m3*0))*(1-(m03*1*0))*chi

G032130 = J03*R2130
*(b0 + b3 + b03 + (d0+d1 +d3))*(1-(m0*1))*(1-(m3*nu3))*(1-(m03*1*nu3))*chi

G032131 = J03*R2131
*(b0 + b3 + b03 + (d0+d1 +d3))*(1-(m0*1))*(1-(m3*1))*(1-(m03*1*1))*chi

G032132 = J03*R2132
*(b0 + b3 + b03 + (d0+d1 +d3))*(1-(m0*1))*(1-(m3*1))*(1-(m03*1*1))*chi


G032200 = J03*R2200
*(b0 + b3 + b03 + (d0+d1 +d2+d3))*(1-(m0*1))*(1-(m3*nu3))*(1-(m03*1*nu3))*chi

G032201 = J03*R2201
*(b0 + b3 + b03 + (d0+d1 +d2+d3))*(1-(m0*1))*(1-(m3*1))*(1-(m03*1*1))*chi

G032202 = J03*R2202
*(b0 + b3 + b03 + (d0+d1 +d2+d3))*(1-(m0*1))*(1-(m3*1))*(1-(m03*1*1))*chi

G032203 = J03*R2203
*(b0 + b3 + b03 + (d0+d1 +d2))*(1-(m0*1))*(1-(m3*0))*(1-(m03*1*0))*chi

G032210 = J03*R2210
*(b0 + b3 + b03 + (d0+d1 +d2+d3))*(1-(m0*1))*(1-(m3*nu3))*(1-(m03*1*nu3))*chi

G032211 = J03*R2211
*(b0 + b3 + b03 + (d0+d1 +d2+d3))*(1-(m0*1))*(1-(m3*1))*(1-(m03*1*1))*chi

G032212 = J03*R2212
*(b0 + b3 + b03 + (d0+d1 +d2+d3))*(1-(m0*1))*(1-(m3*1))*(1-(m03*1*1))*chi

G032213 = J03*R2213
*(b0 + b3 + b03 + (d0+d1 +d2))*(1-(m0*1))*(1-(m3*0))*(1-(m03*1*0))*chi

G032220 = J03*R2220
*(b0 + b3 + b03 + (d0+d1 +d2+d3))*(1-(m0*1))*(1-(m3*nu3))*(1-(m03*1*nu3))*chi

G032221 = J03*R2221
*(b0 + b3 + b03 + (d0+d1 +d2+d3))*(1-(m0*1))*(1-(m3*1))*(1-(m03*1*1))*chi

G032222 = J03*R2222
*(b0 + b3 + b03 + (d0+d1 +d2+d3))*(1-(m0*1))*(1-(m3*1))*(1-(m03*1*1))*chi

G032223 = J03*R2223
*(b0 + b3 + b03 + (d0+d1 +d2))*(1-(m0*1))*(1-(m3*0))*(1-(m03*1*0))*chi

G032230 = J03*R2230
*(b0 + b3 + b03 + (d0+d1 +d3))*(1-(m0*1))*(1-(m3*nu3))*(1-(m03*1*nu3))*chi

G032231 = J03*R2231
*(b0 + b3 + b03 + (d0+d1 +d3))*(1-(m0*1))*(1-(m3*1))*(1-(m03*1*1))*chi

G032232 = J03*R2232
*(b0 + b3 + b03 + (d0+d1 +d3))*(1-(m0*1))*(1-(m3*1))*(1-(m03*1*1))*chi


G032300 = J03*R2300
*(b0 + b3 + b03 + (d0 +d2+d3))*(1-(m0*1))*(1-(m3*nu3))*(1-(m03*1*nu3))*chi

G032301 = J03*R2301
*(b0 + b3 + b03 + (d0 +d2+d3))*(1-(m0*1))*(1-(m3*1))*(1-(m03*1*1))*chi

G032302 = J03*R2302
*(b0 + b3 + b03 + (d0 +d2+d3))*(1-(m0*1))*(1-(m3*1))*(1-(m03*1*1))*chi

G032303 = J03*R2303
*(b0 + b3 + b03 + (d0 +d2))*(1-(m0*1))*(1-(m3*0))*(1-(m03*1*0))*chi

G032310 = J03*R2310
*(b0 + b3 + b03 + (d0 +d2+d3))*(1-(m0*1))*(1-(m3*nu3))*(1-(m03*1*nu3))*chi

G032311 = J03*R2311
*(b0 + b3 + b03 + (d0 +d2+d3))*(1-(m0*1))*(1-(m3*1))*(1-(m03*1*1))*chi

G032312 = J03*R2312
*(b0 + b3 + b03 + (d0 +d2+d3))*(1-(m0*1))*(1-(m3*1))*(1-(m03*1*1))*chi

G032313 = J03*R2313
*(b0 + b3 + b03 + (d0 +d2))*(1-(m0*1))*(1-(m3*0))*(1-(m03*1*0))*chi

G032320 = J03*R2320
*(b0 + b3 + b03 + (d0 +d2+d3))*(1-(m0*1))*(1-(m3*nu3))*(1-(m03*1*nu3))*chi

G032321 = J03*R2321
*(b0 + b3 + b03 + (d0 +d2+d3))*(1-(m0*1))*(1-(m3*1))*(1-(m03*1*1))*chi

G032322 = J03*R2322
*(b0 + b3 + b03 + (d0 +d2+d3))*(1-(m0*1))*(1-(m3*1))*(1-(m03*1*1))*chi

G032323 = J03*R2323
*(b0 + b3 + b03 + (d0 +d2))*(1-(m0*1))*(1-(m3*0))*(1-(m03*1*0))*chi

G032330 = J03*R2330
*(b0 + b3 + b03 + (d0 +d3))*(1-(m0*1))*(1-(m3*nu3))*(1-(m03*1*nu3))*chi

G032331 = J03*R2331
*(b0 + b3 + b03 + (d0 +d3))*(1-(m0*1))*(1-(m3*1))*(1-(m03*1*1))*chi

G032332 = J03*R2332
*(b0 + b3 + b03 + (d0+d3))*(1-(m0*1))*(1-(m3*1))*(1-(m03*1*1))*chi


G033000 = J03*R3000
*(b0 + b3 + b03 + (d1 +d2+d3))*(1-(m0*0))*(1-(m3*nu3))*(1-(m03*0*nu3))*chi

G033001 = J03*R3001
*(b0 + b3 + b03 + (d1 +d2+d3))*(1-(m0*0))*(1-(m3*1))*(1-(m03*0*1))*chi

G033002 = J03*R3002
*(b0 + b3 + b03 + (d1 +d2+d3))*(1-(m0*0))*(1-(m3*1))*(1-(m03*0*1))*chi

G033003 = J03*R3003
*(b0 + b3 + b03 + (d1 +d2))*(1-(m0*0))*(1-(m3*0))*(1-(m03*0*0))*chi

G033010 = J03*R3010
*(b0 + b3 + b03 + (d1 +d2+d3))*(1-(m0*0))*(1-(m3*nu3))*(1-(m03*0*nu3))*chi

G033011 = J03*R3011
*(b0 + b3 + b03 + (d1 +d2+d3))*(1-(m0*0))*(1-(m3*1))*(1-(m03*0*1))*chi

G033012 = J03*R3012
*(b0 + b3 + b03 + (d1 +d2+d3))*(1-(m0*0))*(1-(m3*1))*(1-(m03*0*1))*chi

G033013 = J03*R3013
*(b0 + b3 + b03 + (d1 +d2))*(1-(m0*0))*(1-(m3*0))*(1-(m03*0*0))*chi

G033020 = J03*R3020
*(b0 + b3 + b03 + (d1 +d2+d3))*(1-(m0*0))*(1-(m3*nu3))*(1-(m03*0*nu3))*chi

G033021 = J03*R3021
*(b0 + b3 + b03 + (d1 +d2+d3))*(1-(m0*0))*(1-(m3*1))*(1-(m03*0*1))*chi

G033022 = J03*R3022
*(b0 + b3 + b03 + (d1 +d2+d3))*(1-(m0*0))*(1-(m3*1))*(1-(m03*0*1))*chi

G033023 = J03*R3023
*(b0 + b3 + b03 + (d1 +d2))*(1-(m0*0))*(1-(m3*0))*(1-(m03*0*0))*chi

G033030 = J03*R3030
*(b0 + b3 + b03 + (d1 +d3))*(1-(m0*0))*(1-(m3*nu3))*(1-(m03*0*nu3))*chi

G033031 = J03*R3031
*(b0 + b3 + b03 + (d1+d3))*(1-(m0*0))*(1-(m3*1))*(1-(m03*0*1))*chi

G033032 = J03*R3032
*(b0 + b3 + b03 + (d1 +d3))*(1-(m0*0))*(1-(m3*1))*(1-(m03*0*1))*chi

G033100 = J03*R3100
*(b0 + b3 + b03 + (d1 +d2+d3))*(1-(m0*0))*(1-(m3*nu3))*(1-(m03*0*nu3))*chi

G033101 = J03*R3101
*(b0 + b3 + b03 + (d1 +d2+d3))*(1-(m0*0))*(1-(m3*1))*(1-(m03*0*1))*chi

G033102 = J03*R3102
*(b0 + b3 + b03 + (d1 +d2+d3))*(1-(m0*0))*(1-(m3*1))*(1-(m03*0*1))*chi

G033103 = J03*R3103
*(b0 + b3 + b03 + (d1 +d2))*(1-(m0*0))*(1-(m3*0))*(1-(m03*0*0))*chi

G033110 = J03*R3110
*(b0 + b3 + b03 + (d1 +d2+d3))*(1-(m0*0))*(1-(m3*nu3))*(1-(m03*0*nu3))*chi

G033111 = J03*R3111
*(b0 + b3 + b03 + (d1 +d2+d3))*(1-(m0*0))*(1-(m3*1))*(1-(m03*0*1))*chi

G033112 = J03*R3112
*(b0 + b3 + b03 + (d1 +d2+d3))*(1-(m0*0))*(1-(m3*1))*(1-(m03*0*1))*chi

G033113 = J03*R3113
*(b0 + b3 + b03 + (d1 +d2))*(1-(m0*0))*(1-(m3*0))*(1-(m03*0*0))*chi

G033120 = J03*R3120
*(b0 + b3 + b03 + (d1 +d2+d3))*(1-(m0*0))*(1-(m3*nu3))*(1-(m03*0*nu3))*chi

G033121 = J03*R3121
*(b0 + b3 + b03 + (d1 +d2+d3))*(1-(m0*0))*(1-(m3*1))*(1-(m03*0*1))*chi

G033122 = J03*R3122
*(b0 + b3 + b03 + (d1 +d2+d3))*(1-(m0*0))*(1-(m3*1))*(1-(m03*0*1))*chi

G033123 = J03*R3123
*(b0 + b3 + b03 + (d1 +d2))*(1-(m0*0))*(1-(m3*0))*(1-(m03*0*0))*chi

G033130 = J03*R3130
*(b0 + b3 + b03 + (d1 +d3))*(1-(m0*0))*(1-(m3*nu3))*(1-(m03*0*nu3))*chi

G033131 = J03*R3131
*(b0 + b3 + b03 + (d1 +d3))*(1-(m0*0))*(1-(m3*1))*(1-(m03*0*1))*chi

G033132 = J03*R3132
*(b0 + b3 + b03 + (d1 +d3))*(1-(m0*0))*(1-(m3*1))*(1-(m03*0*1))*chi


G033200 = J03*R3200
*(b0 + b3 + b03 + (d1 +d2+d3))*(1-(m0*0))*(1-(m3*nu3))*(1-(m03*0*nu3))*chi

G033201 = J03*R3201
*(b0 + b3 + b03 + (d1 +d2+d3))*(1-(m0*0))*(1-(m3*1))*(1-(m03*0*1))*chi

G033202 = J03*R3202
*(b0 + b3 + b03 + (d1 +d2+d3))*(1-(m0*0))*(1-(m3*1))*(1-(m03*0*1))*chi

G033203 = J03*R3203
*(b0 + b3 + b03 + (d1 +d2))*(1-(m0*0))*(1-(m3*0))*(1-(m03*0*0))*chi

G033210 = J03*R3210
*(b0 + b3 + b03 + (d1 +d2+d3))*(1-(m0*0))*(1-(m3*nu3))*(1-(m03*0*nu3))*chi

G033211 = J03*R3211
*(b0 + b3 + b03 + (d1 +d2+d3))*(1-(m0*0))*(1-(m3*1))*(1-(m03*0*1))*chi

G033212 = J03*R3212
*(b0 + b3 + b03 + (d1 +d2+d3))*(1-(m0*0))*(1-(m3*1))*(1-(m03*0*1))*chi

G033213 = J03*R3213
*(b0 + b3 + b03 + (d1 +d2))*(1-(m0*0))*(1-(m3*0))*(1-(m03*0*0))*chi

G033220 = J03*R3220
*(b0 + b3 + b03 + (d1 +d2+d3))*(1-(m0*0))*(1-(m3*nu3))*(1-(m03*0*nu3))*chi

G033221 = J03*R3221
*(b0 + b3 + b03 + (d1 +d2+d3))*(1-(m0*0))*(1-(m3*1))*(1-(m03*0*1))*chi

G033222 = J03*R3222
*(b0 + b3 + b03 + (d1 +d2+d3))*(1-(m0*0))*(1-(m3*1))*(1-(m03*0*1))*chi

G033223 = J03*R3223
*(b0 + b3 + b03 + (d1 +d2))*(1-(m0*0))*(1-(m3*0))*(1-(m03*0*0))*chi

G033230 = J03*R3230
*(b0 + b3 + b03 + (d1 +d3))*(1-(m0*0))*(1-(m3*nu3))*(1-(m03*0*nu3))*chi

G033231 = J03*R3231
*(b0 + b3 + b03 + (d1 +d3))*(1-(m0*0))*(1-(m3*1))*(1-(m03*0*1))*chi

G033232 = J03*R3232
*(b0 + b3 + b03 + (d1 +d3))*(1-(m0*0))*(1-(m3*1))*(1-(m03*0*1))*chi


G033333 = J03*R3333
*(b0 + b3 + b03)*(1-(m0*0))*(1-(m3*0))*(1-(m03*0*0))*chi


G120000 = J12*R0000 
*(b1 + b2 + b12 + (d0+d1 +d2+d3))*(1-(m1*nu1))*(1-(m2*nu2))*(1-(m12*nu1*nu2))*chi
G120001 = J12*R0001
*(b1 + b2 + b12 + (d0+d1 +d2+d3))*(1-(m1*nu1))*(1-(m2*nu2))*(1-(m12*nu1*nu2))*chi
G120002 = J12*R0002
*(b1 + b2 + b12 + (d0+d1 +d2+d3))*(1-(m1*nu1))*(1-(m2*nu2))*(1-(m12*nu1*nu2))*chi
G120003 = J12*R0003
*(b1 + b2 + b12 + (d0+d1 +d2))*(1-(m1*nu1))*(1-(m2*nu2))*(1-(m12*nu1*nu2))*chi

G120010 = J12*R0010
*(b1 + b2 + b12 + (d0+d1 +d2+d3))*(1-(m1*nu1))*(1-(m2*1))*(1-(m12*nu1*1))*chi
G120011 = J12*R0011
*(b1 + b2 + b12 + (d0+d1 +d2+d3))*(1-(m1*nu1))*(1-(m2*1))*(1-(m12*nu1*1))*chi
G120012 = J12*R0012
*(b1 + b2 + b12 + (d0+d1 +d2+d3))*(1-(m1*nu1))*(1-(m2*1))*(1-(m12*nu1*1))*chi
G120013 = J12*R0013
*(b1 + b2 + b12 + (d0+d1 +d2))*(1-(m1*nu1))*(1-(m2*1))*(1-(m12*nu1*1))*chi

G120020 = J12*R0020
*(b1 + b2 + b12 + (d0+d1 +d2+d3))*(1-(m1*nu1))*(1-(m2*1))*(1-(m12*nu1*1))*chi
G120021 = J12*R0021
*(b1 + b2 + b12 + (d0+d1 +d2+d3))*(1-(m1*nu1))*(1-(m2*1))*(1-(m12*nu1*1))*chi
G120022 = J12*R0022
*(b1 + b2 + b12 + (d0+d1 +d2+d3))*(1-(m1*nu1))*(1-(m2*1))*(1-(m12*nu1*1))*chi
G120023 = J12*R0023
*(b1 + b2 + b12 + (d0+d1 +d2))*(1-(m1*nu1))*(1-(m2*1))*(1-(m12*nu1*1))*chi

G120030 = J12*R0030
*(b1 + b2 + b12 + (d0+d1 +d3))*(1-(m1*nu1))*(1-(m2*0))*(1-(m12*nu1*0))*chi
G120031 = J12*R0031
*(b1 + b2 + b12 + (d0+d1 +d3))*(1-(m1*nu1))*(1-(m2*0))*(1-(m12*nu1*0))*chi
G120032 = J12*R0032
*(b1 + b2 + b12 + (d0+d1 +d3))*(1-(m1*nu1))*(1-(m2*0))*(1-(m12*nu1*0))*chi

G120100 = J12*R0100
*(b1 + b2 + b12 + (d0+d1 +d2+d3))*(1-(m1*1))*(1-(m2*nu2))*(1-(m12*1*nu2))*chi
G120101 = J12*R0101
*(b1 + b2 + b12 + (d0+d1 +d2+d3))*(1-(m1*1))*(1-(m2*nu2))*(1-(m12*1*nu2))*chi
G120102 = J12*R0102
*(b1 + b2 + b12 + (d0+d1 +d2+d3))*(1-(m1*1))*(1-(m2*nu2))*(1-(m12*1*nu2))*chi
G120103 = J12*R0103
*(b1 + b2 + b12 + (d0+d1 +d2))*(1-(m1*1))*(1-(m2*nu2))*(1-(m12*1*nu2))*chi

G120110 = J12*R0110
*(b1 + b2 + b12 + (d0+d1 +d2+d3))*(1-(m1*1))*(1-(m2*1))*(1-(m12*1*1))*chi
G120111 = J12*R0111
*(b1 + b2 + b12 + (d0+d1 +d2+d3))*(1-(m1*1))*(1-(m2*1))*(1-(m12*1*1))*chi
G120112 = J12*R0112
*(b1 + b2 + b12 + (d0+d1 +d2+d3))*(1-(m1*1))*(1-(m2*1))*(1-(m12*1*1))*chi
G120113 = J12*R0113
*(b1 + b2 + b12 + (d0+d1 +d2))*(1-(m1*1))*(1-(m2*1))*(1-(m12*1*1))*chi

G120120 = J12*R0120
*(b1 + b2 + b12 + (d0+d1 +d2+d3))*(1-(m1*1))*(1-(m2*1))*(1-(m12*1*1))*chi
G120121 = J12*R0121
*(b1 + b2 + b12 + (d0+d1 +d2+d3))*(1-(m1*1))*(1-(m2*1))*(1-(m12*1*1))*chi
G120122 = J12*R0122
*(b1 + b2 + b12 + (d0+d1 +d2+d3))*(1-(m1*1))*(1-(m2*1))*(1-(m12*1*1))*chi
G120123 = J12*R0123
*(b1 + b2 + b12 + (d0+d1 +d2))*(1-(m1*1))*(1-(m2*1))*(1-(m12*1*1))*chi

G120130 = J12*R0130
*(b1 + b2 + b12 + (d0+d1 +d3))*(1-(m1*1))*(1-(m2*0))*(1-(m12*1*0))*chi
G120131 = J12*R0131
*(b1 + b2 + b12 + (d0+d1 +d3))*(1-(m1*1))*(1-(m2*0))*(1-(m12*1*0))*chi
G120132 = J12*R0132
*(b1 + b2 + b12 + (d0+d1 +d3))*(1-(m1*1))*(1-(m2*0))*(1-(m12*1*0))*chi

G120200 = J12*R0200
*(b1 + b2 + b12 + (d0+d1 +d2+d3))*(1-(m1*1))*(1-(m2*nu2))*(1-(m12*1*nu2))*chi
G120201 = J12*R0201
*(b1 + b2 + b12 + (d0+d1 +d2+d3))*(1-(m1*1))*(1-(m2*nu2))*(1-(m12*1*nu2))*chi
G120202 = J12*R0202
*(b1 + b2 + b12 + (d0+d1 +d2+d3))*(1-(m1*1))*(1-(m2*nu2))*(1-(m12*1*nu2))*chi
G120203 = J12*R0203
*(b1 + b2 + b12 + (d0+d1 +d2))*(1-(m1*1))*(1-(m2*nu2))*(1-(m12*1*nu2))*chi

G120210 = J12*R0210
*(b1 + b2 + b12 + (d0+d1 +d2+d3))*(1-(m1*1))*(1-(m2*1))*(1-(m12*1*1))*chi
G120211 = J12*R0211
*(b1 + b2 + b12 + (d0+d1 +d2+d3))*(1-(m1*1))*(1-(m2*1))*(1-(m12*1*1))*chi
G120212 = J12*R0212
*(b1 + b2 + b12 + (d0+d1 +d2+d3))*(1-(m1*1))*(1-(m2*1))*(1-(m12*1*1))*chi
G120213 = J12*R0213
*(b1 + b2 + b12 + (d0+d1 +d2))*(1-(m1*1))*(1-(m2*1))*(1-(m12*1*1))*chi

G120220 = J12*R0220
*(b1 + b2 + b12 + (d0+d1 +d2+d3))*(1-(m1*1))*(1-(m2*1))*(1-(m12*1*1))*chi
G120221 = J12*R0221
*(b1 + b2 + b12 + (d0+d1 +d2+d3))*(1-(m1*1))*(1-(m2*1))*(1-(m12*1*1))*chi
G120222 = J12*R0222
*(b1 + b2 + b12 + (d0+d1 +d2+d3))*(1-(m1*1))*(1-(m2*1))*(1-(m12*1*1))*chi
G120223 = J12*R0223
*(b1 + b2 + b12 + (d0+d1 +d2))*(1-(m1*1))*(1-(m2*1))*(1-(m12*1*1))*chi

G120230 = J12*R0230
*(b1 + b2 + b12 + (d0+d1 +d3))*(1-(m1*1))*(1-(m2*0))*(1-(m12*1*0))*chi
G120231 = J12*R0231
*(b1 + b2 + b12 + (d0+d1 +d3))*(1-(m1*1))*(1-(m2*0))*(1-(m12*1*0))*chi
G120232 = J12*R0232
*(b1 + b2 + b12 + (d0+d1 +d3))*(1-(m1*1))*(1-(m2*0))*(1-(m12*1*0))*chi

G120300 = J12*R0300
*(b1 + b2 + b12 + (d0 +d2+d3))*(1-(m1*0))*(1-(m2*nu2))*(1-(m12*0*nu2))*chi
G120301 = J12*R0301
*(b1 + b2 + b12 + (d0 +d2+d3))*(1-(m1*0))*(1-(m2*nu2))*(1-(m12*0*nu2))*chi
G120302 = J12*R0302
*(b1 + b2 + b12 + (d0 +d2+d3))*(1-(m1*0))*(1-(m2*nu2))*(1-(m12*0*nu2))*chi
G120303 = J12*R0303
*(b1 + b2 + b12 + (d0 +d2))*(1-(m1*0))*(1-(m2*nu2))*(1-(m12*0*nu2))*chi

G120310 = J12*R0310
*(b1 + b2 + b12 + (d0 +d2+d3))*(1-(m1*0))*(1-(m2*1))*(1-(m12*0*1))*chi
G120311 = J12*R0311
*(b1 + b2 + b12 + (d0 +d2+d3))*(1-(m1*0))*(1-(m2*1))*(1-(m12*0*1))*chi
G120312 = J12*R0312
*(b1 + b2 + b12 + (d0 +d2+d3))*(1-(m1*0))*(1-(m2*1))*(1-(m12*0*1))*chi
G120313 = J12*R0313
*(b1 + b2 + b12 + (d0 +d2))*(1-(m1*0))*(1-(m2*1))*(1-(m12*0*1))*chi

G120320 = J12*R0320
*(b1 + b2 + b12 + (d0 +d2+d3))*(1-(m1*0))*(1-(m2*1))*(1-(m12*0*1))*chi
G120321 = J12*R0321
*(b1 + b2 + b12 + (d0 +d2+d3))*(1-(m1*0))*(1-(m2*1))*(1-(m12*0*1))*chi
G120322 = J12*R0322
*(b1 + b2 + b12 + (d0 +d2+d3))*(1-(m1*0))*(1-(m2*1))*(1-(m12*0*1))*chi
G120323 = J12*R0323
*(b1 + b2 + b12 + (d0 +d2))*(1-(m1*0))*(1-(m2*1))*(1-(m12*0*1))*chi

G120330 = J12*R0330
*(b1 + b2 + b12 + (d0 +d3))*(1-(m1*0))*(1-(m2*0))*(1-(m12*0*0))*chi

G120331 = J12*R0331
*(b1 + b2 + b12 + (d0 +d3))*(1-(m1*0))*(1-(m2*0))*(1-(m12*0*0))*chi
G120332 = J12*R0332
*(b1 + b2 + b12 + (d0 +d3))*(1-(m1*0))*(1-(m2*0))*(1-(m12*0*0))*chi

G121000 = J12*R1000
*(b1 + b2 + b12 + (d0+d1 +d2+d3))*(1-(m1*nu1))*(1-(m2*nu2))*(1-(m12*nu1*nu2))*chi
G121001 = J12*R1001
*(b1 + b2 + b12 + (d0+d1 +d2+d3))*(1-(m1*nu1))*(1-(m2*nu2))*(1-(m12*nu1*nu2))*chi
G121002 = J12*R1002
*(b1 + b2 + b12 + (d0+d1 +d2+d3))*(1-(m1*nu1))*(1-(m2*nu2))*(1-(m12*nu1*nu2))*chi
G121003 = J12*R1003
*(b1 + b2 + b12 + (d0+d1 +d2))*(1-(m1*nu1))*(1-(m2*nu2))*(1-(m12*nu1*nu2))*chi

G121010 = J12*R1010
*(b1 + b2 + b12 + (d0+d1 +d2+d3))*(1-(m1* nu1))*(1-(m2*1))*(1-(m12*nu1*1))*chi
G121011 = J12*R1011
*(b1 + b2 + b12 + (d0+d1 +d2+d3))*(1-(m1*nu1))*(1-(m2*1))*(1-(m12*nu1*1))*chi
G121012 = J12*R1012
*(b1 + b2 + b12 + (d0+d1 +d2+d3))*(1-(m1*nu1))*(1-(m2*1))*(1-(m12*nu1*1))*chi
G121013 = J12*R1013
*(b1 + b2 + b12 + (d0+d1 +d2))*(1-(m1*nu1))*(1-(m2*1))*(1-(m12*nu1*1))*chi

G121020 = J12*R1020
*(b1 + b2 + b12 + (d0+d1 +d2+d3))*(1-(m1*nu1))*(1-(m2*1))*(1-(m12*nu1*1))*chi
G121021 = J12*R1021
*(b1 + b2 + b12 + (d0+d1 +d2+d3))*(1-(m1*nu1))*(1-(m2*1))*(1-(m12*nu1*1))*chi
G121022 = J12*R1022
*(b1 + b2 + b12 + (d0+d1 +d2+d3))*(1-(m1*nu1))*(1-(m2*1))*(1-(m12*nu1*1))*chi
G121023 = J12*R1023
*(b1 + b2 + b12 + (d0+d1 +d2))*(1-(m1*nu1))*(1-(m2*1))*(1-(m12*nu1*1))*chi

G121030 = J12*R1030
*(b1 + b2 + b12 + (d0+d1 +d3))*(1-(m1*nu1))*(1-(m2*0))*(1-(m12*nu1*0))*chi
G121031 = J12*R1031
*(b1 + b2 + b12 + (d0+d1 +d3))*(1-(m1*nu1))*(1-(m2*0))*(1-(m12*nu1*0))*chi
G121032 = J12*R1032
*(b1 + b2 + b12 + (d0+d1 +d3))*(1-(m1*nu1))*(1-(m2*0))*(1-(m12*nu1*0))*chi

G121100 = J12*R1100
*(b1 + b2 + b12 + (d0+d1 +d2+d3))*(1-(m1*1))*(1-(m2*nu2))*(1-(m12*1*nu2))*chi
G121101 = J12*R1101
*(b1 + b2 + b12 + (d0+d1 +d2+d3))*(1-(m1*1))*(1-(m2*nu2))*(1-(m12*1*nu2))*chi
G121102 = J12*R1102
*(b1 + b2 + b12 + (d0+d1 +d2+d3))*(1-(m1*1))*(1-(m2*nu2))*(1-(m12*1*nu2))*chi
G121103 = J12*R1103
*(b1 + b2 + b12 + (d0+d1 +d2))*(1-(m1*1))*(1-(m2*nu2))*(1-(m12*1*nu2))*chi

G121110 = J12*R1110
*(b1 + b2 + b12 + (d0+d1 +d2+d3))*(1-(m1*1))*(1-(m2*1))*(1-(m12*1*1))*chi
G121111 = J12*R1111
*(b1 + b2 + b12 + (d0+d1 +d2+d3))*(1-(m1*1))*(1-(m2*1))*(1-(m12*1*1))*chi
G121112 = J12*R1112
*(b1 + b2 + b12 + (d0+d1 +d2+d3))*(1-(m1*1))*(1-(m2*1))*(1-(m12*1*1))*chi
G121113 = J12*R1113
*(b1 + b2 + b12 + (d0+d1 +d2))*(1-(m1*1))*(1-(m2*1))*(1-(m12*1*1))*chi

G121120 = J12*R1120
*(b1 + b2 + b12 + (d0+d1 +d2+d3))*(1-(m1*1))*(1-(m2*1))*(1-(m12*1*1))*chi

G121121 = J12*R1121
*(b1 + b2 + b12 + (d0+d1 +d2+d3))*(1-(m1*1))*(1-(m2*1))*(1-(m12*1*1))*chi
G121122 = J12*R1122
*(b1 + b2 + b12 + (d0+d1 +d2+d3))*(1-(m1*1))*(1-(m2*1))*(1-(m12*1*1))*chi
G121123 = J12*R1123
*(b1 + b2 + b12 + (d0+d1 +d2))*(1-(m1*1))*(1-(m2*1))*(1-(m12*1*1))*chi

G121130 = J12*R1130
*(b1 + b2 + b12 + (d0+d1 +d3))*(1-(m1*1))*(1-(m2*0))*(1-(m12*1*0))*chi
G121131 = J12*R1131
*(b1 + b2 + b12 + (d0+d1 +d3))*(1-(m1*1))*(1-(m2*0))*(1-(m12*1*0))*chi
G121132 = J12*R1132
*(b1 + b2 + b12 + (d0+d1 +d3))*(1-(m1*1))*(1-(m2*0))*(1-(m12*1*0))*chi

G121200 = J12*R1200
*(b1 + b2 + b12 + (d0+d1 +d2+d3))*(1-(m1*1))*(1-(m2*nu2))*(1-(m12*1*nu2))*chi
G121201 = J12*R1201
*(b1 + b2 + b12 + (d0+d1 +d2+d3))*(1-(m1*1))*(1-(m2*nu2))*(1-(m12*1*nu2))*chi
G121202 = J12*R1202
*(b1 + b2 + b12 + (d0+d1 +d2+d3))*(1-(m1*1))*(1-(m2*nu2))*(1-(m12*1*nu2))*chi
G121203 = J12*R1203
*(b1 + b2 + b12 + (d0+d1 +d2))*(1-(m1*1))*(1-(m2*nu2))*(1-(m12*1*nu2))*chi

G121210 = J12*R1210
*(b1 + b2 + b12 + (d0+d1 +d2+d3))*(1-(m1*1))*(1-(m2*1))*(1-(m12*1*1))*chi
G121211 = J12*R1211
*(b1 + b2 + b12 + (d0+d1 +d2+d3))*(1-(m1*1))*(1-(m2*1))*(1-(m12*1*1))*chi
G121212 = J12*R1212
*(b1 + b2 + b12 + (d0+d1 +d2+d3))*(1-(m1*1))*(1-(m2*1))*(1-(m12*1*1))*chi
G121213 = J12*R1213
*(b1 + b2 + b12 + (d0+d1 +d2))*(1-(m1*1))*(1-(m2*1))*(1-(m12*1*1))*chi

G121220 = J12*R1220
*(b1 + b2 + b12 + (d0+d1 +d2+d3))*(1-(m1*1))*(1-(m2*1))*(1-(m12*1*1))*chi
G121221 = J12*R1221
*(b1 + b2 + b12 + (d0+d1 +d2+d3))*(1-(m1*1))*(1-(m2*1))*(1-(m12*1*1))*chi
G121222 = J12*R1222
*(b1 + b2 + b12 + (d0+d1 +d2+d3))*(1-(m1*1))*(1-(m2*1))*(1-(m12*1*1))*chi
G121223 = J12*R1223
*(b1 + b2 + b12 + (d0+d1 +d2))*(1-(m1*1))*(1-(m2*1))*(1-(m12*1*1))*chi

G121230 = J12*R1230
*(b1 + b2 + b12 + (d0+d1 +d3))*(1-(m1*1))*(1-(m2*0))*(1-(m12*1*0))*chi
G121231 = J12*R1231
*(b1 + b2 + b12 + (d0+d1 +d3))*(1-(m1*1))*(1-(m2*0))*(1-(m12*1*0))*chi
G121232 = J12*R1232
*(b1 + b2 + b12 + (d0+d1 +d3))*(1-(m1*1))*(1-(m2*0))*(1-(m12*1*0))*chi

G121300 = J12*R1300
*(b1 + b2 + b12 + (d0 +d2+d3))*(1-(m1*0))*(1-(m2*nu2))*(1-(m12*0*nu2))*chi
G121301 = J12*R1301
*(b1 + b2 + b12 + (d0 +d2+d3))*(1-(m1*0))*(1-(m2*nu2))*(1-(m12*0*nu2))*chi
G121302 = J12*R1302
*(b1 + b2 + b12 + (d0 +d2+d3))*(1-(m1*0))*(1-(m2*nu2))*(1-(m12*0*nu2))*chi
G121303 = J12*R1303
*(b1 + b2 + b12 + (d0 +d2))*(1-(m1*0))*(1-(m2*nu2))*(1-(m12*0*nu2))*chi

G121310 = J12*R1310
*(b1 + b2 + b12 + (d0 +d2+d3))*(1-(m1*0))*(1-(m2*1))*(1-(m12*0*1))*chi
G121311 = J12*R1311
*(b1 + b2 + b12 + (d0 +d2+d3))*(1-(m1*0))*(1-(m2*1))*(1-(m12*0*1))*chi
G121312 = J12*R1312
*(b1 + b2 + b12 + (d0 +d2+d3))*(1-(m1*0))*(1-(m2*1))*(1-(m12*0*1))*chi
G121313 = J12*R1313
*(b1 + b2 + b12 + (d0 +d2))*(1-(m1*0))*(1-(m2*1))*(1-(m12*0*1))*chi

G121320 = J12*R1320
*(b1 + b2 + b12 + (d0 +d2+d3))*(1-(m1*0))*(1-(m2*1))*(1-(m12*0*1))*chi
G121321 = J12*R1321
*(b1 + b2 + b12 + (d0 +d2+d3))*(1-(m1*0))*(1-(m2*1))*(1-(m12*0*1))*chi
G121322 = J12*R1322
*(b1 + b2 + b12 + (d0 +d2+d3))*(1-(m1*0))*(1-(m2*1))*(1-(m12*0*1))*chi
G121323 = J12*R1323
*(b1 + b2 + b12 + (d0 +d2))*(1-(m1*0))*(1-(m2*1))*(1-(m12*0*1))*chi

G121330 = J12*R1330
*(b1 + b2 + b12 + (d0 +d3))*(1-(m1*0))*(1-(m2*0))*(1-(m12*0*0))*chi
G121331 = J12*R1331
*(b1 + b2 + b12 + (d0 +d3))*(1-(m1*0))*(1-(m2*0))*(1-(m12*0*0))*chi
G121332 = J12*R1332
*(b1 + b2 + b12 + (d0 +d3))*(1-(m1*0))*(1-(m2*0))*(1-(m12*0*0))*chi

G122000 = J12*R2000
*(b1 + b2 + b12 + (d0+d1 +d2+d3))*(1-(m1*nu1))*(1-(m2*nu2))*(1-(m12*nu1*nu2))*chi
G122001 = J12*R2001
*(b1 + b2 + b12 + (d0+d1 +d2+d3))*(1-(m1*nu1))*(1-(m2*nu2))*(1-(m12*nu1*nu2))*chi
G122002 = J12*R2002
*(b1 + b2 + b12 + (d0+d1 +d2+d3))*(1-(m1*nu1))*(1-(m2*nu2))*(1-(m12*nu1*nu2))*chi
G122003 = J12*R2003
*(b1 + b2 + b12 + (d0+d1 +d2))*(1-(m1*nu1))*(1-(m2*nu2))*(1-(m12*nu1*nu2))*chi

G122010 = J12*R2010
*(b1 + b2 + b12 + (d0+d1 +d2+d3))*(1-(m1*nu1))*(1-(m2*1))*(1-(m12*nu1*1))*chi
G122011 = J12*R2011
*(b1 + b2 + b12 + (d0+d1 +d2+d3))*(1-(m1*nu1))*(1-(m2*1))*(1-(m12*nu1*1))*chi
G122012 = J12*R2012
*(b1 + b2 + b12 + (d0+d1 +d2+d3))*(1-(m1*nu1))*(1-(m2*1))*(1-(m12*nu1*1))*chi
G122013 = J12*R2013
*(b1 + b2 + b12 + (d0+d1 +d2))*(1-(m1*nu1))*(1-(m2*1))*(1-(m12*nu1*1))*chi

G122020 = J12*R2020
*(b1 + b2 + b12 + (d0+d1 +d2+d3))*(1-(m1*nu1))*(1-(m2*1))*(1-(m12*nu1*1))*chi
G122021 = J12*R2021
*(b1 + b2 + b12 + (d0+d1 +d2+d3))*(1-(m1*nu1))*(1-(m2*1))*(1-(m12*nu1*1))*chi
G122022 = J12*R2022
*(b1 + b2 + b12 + (d0+d1 +d2+d3))*(1-(m1*nu1))*(1-(m2*1))*(1-(m12*nu1*1))*chi
G122023 = J12*R2023
*(b1 + b2 + b12 + (d0+d1 +d2))*(1-(m1*nu1))*(1-(m2*1))*(1-(m12*nu1*1))*chi

G122030 = J12*R2030
*(b1 + b2 + b12 + (d0+d1 +d3))*(1-(m1*nu1))*(1-(m2*0))*(1-(m12*nu1*0))*chi
G122031 = J12*R2031
*(b1 + b2 + b12 + (d0+d1 +d3))*(1-(m1*nu1))*(1-(m2*0))*(1-(m12*nu1*0))*chi
G122032 = J12*R2032
*(b1 + b2 + b12 + (d0+d1 +d3))*(1-(m1*nu1))*(1-(m2*0))*(1-(m12*nu1*0))*chi

G122100 = J12*R2100
*(b1 + b2 + b12 + (d0+d1 +d2+d3))*(1-(m1*1))*(1-(m2*nu2))*(1-(m12*1*nu2))*chi
G122101 = J12*R2101
*(b1 + b2 + b12 + (d0+d1 +d2+d3))*(1-(m1*1))*(1-(m2*nu2))*(1-(m12*1*nu2))*chi
G122102 = J12*R2102
*(b1 + b2 + b12 + (d0+d1 +d2+d3))*(1-(m1*1))*(1-(m2*nu2))*(1-(m12*1*nu2))*chi
G122103 = J12*R2103
*(b1 + b2 + b12 + (d0+d1 +d2))*(1-(m1*1))*(1-(m2*nu2))*(1-(m12*1*nu2))*chi

G122110 = J12*R2110
*(b1 + b2 + b12 + (d0+d1 +d2+d3))*(1-(m1*1))*(1-(m2*1))*(1-(m12*1*1))*chi
G122111 = J12*R2111
*(b1 + b2 + b12 + (d0+d1 +d2+d3))*(1-(m1*1))*(1-(m2*1))*(1-(m12*1*1))*chi
G122112 = J12*R2112
*(b1 + b2 + b12 + (d0+d1 +d2+d3))*(1-(m1*1))*(1-(m2*1))*(1-(m12*1*1))*chi
G122113 = J12*R2113
*(b1 + b2 + b12 + (d0+d1 +d2))*(1-(m1*1))*(1-(m2*1))*(1-(m12*1*1))*chi

G122120 = J12*R2120
*(b1 + b2 + b12 + (d0+d1 +d2+d3))*(1-(m1*1))*(1-(m2*1))*(1-(m12*1*1))*chi
G122121 = J12*R2121
*(b1 + b2 + b12 + (d0+d1 +d2+d3))*(1-(m1*1))*(1-(m2*1))*(1-(m12*1*1))*chi
G122122 = J12*R2122
*(b1 + b2 + b12 + (d0+d1 +d2+d3))*(1-(m1*1))*(1-(m2*1))*(1-(m12*1*1))*chi
G122123 = J12*R2123
*(b1 + b2 + b12 + (d0+d1 +d2))*(1-(m1*1))*(1-(m2*1))*(1-(m12*1*1))*chi

G122130 = J12*R2130
*(b1 + b2 + b12 + (d0+d1 +d3))*(1-(m1*1))*(1-(m2*0))*(1-(m12*1*0))*chi
G122131 = J12*R2131
*(b1 + b2 + b12 + (d0+d1 +d3))*(1-(m1*1))*(1-(m2*0))*(1-(m12*1*0))*chi
G122132 = J12*R2132
*(b1 + b2 + b12 + (d0+d1 +d3))*(1-(m1*1))*(1-(m2*0))*(1-(m12*1*0))*chi

G122200 = J12*R2200
*(b1 + b2 + b12 + (d0+d1 +d2+d3))*(1-(m1*1))*(1-(m2*nu2))*(1-(m12*1*nu2))*chi
G122201 = J12*R2201
*(b1 + b2 + b12 + (d0+d1 +d2+d3))*(1-(m1*1))*(1-(m2*nu2))*(1-(m12*1*nu2))*chi
G122202 = J12*R2202
*(b1 + b2 + b12 + (d0+d1 +d2+d3))*(1-(m1*1))*(1-(m2*nu2))*(1-(m12*1*nu2))*chi
G122203 = J12*R2203
*(b1 + b2 + b12 + (d0+d1 +d2))*(1-(m1*1))*(1-(m2*nu2))*(1-(m12*1*nu2))*chi

G122210 = J12*R2210
*(b1 + b2 + b12 + (d0+d1 +d2+d3))*(1-(m1*1))*(1-(m2*1))*(1-(m12*1*1))*chi
G122211 = J12*R2211
*(b1 + b2 + b12 + (d0+d1 +d2+d3))*(1-(m1*1))*(1-(m2*1))*(1-(m12*1*1))*chi
G122212 = J12*R2212
*(b1 + b2 + b12 + (d0+d1 +d2+d3))*(1-(m1*1))*(1-(m2*1))*(1-(m12*1*1))*chi
G122213 = J12*R2213
*(b1 + b2 + b12 + (d0+d1 +d2))*(1-(m1*1))*(1-(m2*1))*(1-(m12*1*1))*chi

G122220 = J12*R2220
*(b1 + b2 + b12 + (d0+d1 +d2+d3))*(1-(m1*1))*(1-(m2*1))*(1-(m12*1*1))*chi
G122221 = J12*R2221
*(b1 + b2 + b12 + (d0+d1 +d2+d3))*(1-(m1*1))*(1-(m2*1))*(1-(m12*1*1))*chi
G122222 = J12*R2222
*(b1 + b2 + b12 + (d0+d1 +d2+d3))*(1-(m1*1))*(1-(m2*1))*(1-(m12*1*1))*chi
G122223 = J12*R2223
*(b1 + b2 + b12 + (d0+d1 +d2))*(1-(m1*1))*(1-(m2*1))*(1-(m12*1*1))*chi

G122230 = J12*R2230
*(b1 + b2 + b12 + (d0+d1 +d3))*(1-(m1*1))*(1-(m2*0))*(1-(m12*1*0))*chi
G122231 = J12*R2231
*(b1 + b2 + b12 + (d0+d1 +d3))*(1-(m1*1))*(1-(m2*0))*(1-(m12*1*0))*chi
G122232 = J12*R2232
*(b1 + b2 + b12 + (d0+d1 +d3))*(1-(m1*1))*(1-(m2*0))*(1-(m12*1*0))*chi

G122300 = J12*R2300
*(b1 + b2 + b12 + (d0 +d2+d3))*(1-(m1*0))*(1-(m2*nu2))*(1-(m12*0*nu2))*chi
G122301 = J12*R2301
*(b1 + b2 + b12 + (d0 +d2+d3))*(1-(m1*0))*(1-(m2*nu2))*(1-(m12*0*nu2))*chi
G122302 = J12*R2302
*(b1 + b2 + b12 + (d0 +d2+d3))*(1-(m1*0))*(1-(m2*nu2))*(1-(m12*0*nu2))*chi
G122303 = J12*R2303
*(b1 + b2 + b12 + (d0 +d2))*(1-(m1*0))*(1-(m2*nu2))*(1-(m12*0*nu2))*chi

G122310 = J12*R2310
*(b1 + b2 + b12 + (d0 +d2+d3))*(1-(m1*0))*(1-(m2*1))*(1-(m12*0*1))*chi
G122311 = J12*R2311
*(b1 + b2 + b12 + (d0 +d2+d3))*(1-(m1*0))*(1-(m2*1))*(1-(m12*0*1))*chi
G122312 = J12*R2312
*(b1 + b2 + b12 + (d0 +d2+d3))*(1-(m1*0))*(1-(m2*1))*(1-(m12*0*1))*chi
G122313 = J12*R2313
*(b1 + b2 + b12 + (d0 +d2))*(1-(m1*0))*(1-(m2*1))*(1-(m12*0*1))*chi

G122320 = J12*R2320
*(b1 + b2 + b12 + (d0 +d2+d3))*(1-(m1*0))*(1-(m2*1))*(1-(m12*0*1))*chi
G122321 = J12*R2321
*(b1 + b2 + b12 + (d0 +d2+d3))*(1-(m1*0))*(1-(m2*1))*(1-(m12*0*1))*chi
G122322 = J12*R2322
*(b1 + b2 + b12 + (d0 +d2+d3))*(1-(m1*0))*(1-(m2*1))*(1-(m12*0*1))*chi
G122323 = J12*R2323
*(b1 + b2 + b12 + (d0 +d2))*(1-(m1*0))*(1-(m2*1))*(1-(m12*0*1))*chi

G122330 = J12*R2330
*(b1 + b2 + b12 + (d0 +d3))*(1-(m1*0))*(1-(m2*0))*(1-(m12*0*0))*chi
G122331 = J12*R2331
*(b1 + b2 + b12 + (d0 +d3))*(1-(m1*0))*(1-(m2*0))*(1-(m12*0*0))*chi
G122332 = J12*R2332
*(b1 + b2 + b12 + (d0 +d3))*(1-(m1*0))*(1-(m2*0))*(1-(m12*0*0))*chi

G123000 = J12*R3000
*(b1 + b2 + b12 + (d1 +d2+d3))*(1-(m1*nu1))*(1-(m2*nu2))*(1-(m12*nu1*nu2))*chi
G123001 = J12*R3001
*(b1 + b2 + b12 + (d1 +d2+d3))*(1-(m1*nu1))*(1-(m2*nu2))*(1-(m12*nu1*nu2))*chi
G123002 = J12*R3002
*(b1 + b2 + b12 + (d1 +d2+d3))*(1-(m1*nu1))*(1-(m2*nu2))*(1-(m12*nu1*nu2))*chi
G123003 = J12*R3003
*(b1 + b2 + b12 + (d1 +d2))*(1-(m1*nu1))*(1-(m2*nu2))*(1-(m12*nu1*nu2))*chi

G123010 = J12*R3010
*(b1 + b2 + b12 + (d1 +d2+d3))*(1-(m1*nu1))*(1-(m2*1))*(1-(m12*nu1*1))*chi
G123011 = J12*R3011
*(b1 + b2 + b12 + (d1 +d2+d3))*(1-(m1*nu1))*(1-(m2*1))*(1-(m12*nu1*1))*chi
G123012 = J12*R3012
*(b1 + b2 + b12 + (d1 +d2+d3))*(1-(m1*nu1))*(1-(m2*1))*(1-(m12*nu1*1))*chi
G123013 = J12*R3013
*(b1 + b2 + b12 + (d1 +d2))*(1-(m1*nu1))*(1-(m2*1))*(1-(m12*nu1*1))*chi

G123020 = J12*R3020
*(b1 + b2 + b12 + (d1 +d2+d3))*(1-(m1*nu1))*(1-(m2*1))*(1-(m12*nu1*1))*chi
G123021 = J12*R3021
*(b1 + b2 + b12 + (d1 +d2+d3))*(1-(m1*nu1))*(1-(m2*1))*(1-(m12*nu1*1))*chi
G123022 = J12*R3022
*(b1 + b2 + b12 + (d1 +d2+d3))*(1-(m1*nu1))*(1-(m2*1))*(1-(m12*nu1*1))*chi
G123023 = J12*R3023
*(b1 + b2 + b12 + (d1 +d2))*(1-(m1*nu1))*(1-(m2*1))*(1-(m12*nu1*1))*chi

G123030 = J12*R3030
*(b1 + b2 + b12 + (d1 +d3))*(1-(m1*nu1))*(1-(m2*0))*(1-(m12*nu1*0))*chi
G123031 = J12*R3031
*(b1 + b2 + b12 + (d1 +d3))*(1-(m1*nu1))*(1-(m2*0))*(1-(m12*nu1*0))*chi
G123032 = J12*R3032
*(b1 + b2 + b12 + (d1 +d3))*(1-(m1*nu1))*(1-(m2*0))*(1-(m12*nu1*0))*chi

G123100 = J12*R3100
*(b1 + b2 + b12 + (d1 +d2+d3))*(1-(m1*1))*(1-(m2*nu2))*(1-(m12*1*nu2))*chi
G123101 = J12*R3101
*(b1 + b2 + b12 + (d1 +d2+d3))*(1-(m1*1))*(1-(m2*nu2))*(1-(m12*1*nu2))*chi
G123102 = J12*R3102
*(b1 + b2 + b12 + (d1 +d2+d3))*(1-(m1*1))*(1-(m2*nu2))*(1-(m12*1*nu2))*chi
G123103 = J12*R3103
*(b1 + b2 + b12 + (d1 +d2))*(1-(m1*1))*(1-(m2*nu2))*(1-(m12*1*nu2))*chi

G123110 = J12*R3110
*(b1 + b2 + b12 + (d1 +d2+d3))*(1-(m1*1))*(1-(m2*1))*(1-(m12*1*1))*chi
G123111 = J12*R3111
*(b1 + b2 + b12 + (d1 +d2+d3))*(1-(m1*1))*(1-(m2*1))*(1-(m12*1*1))*chi
G123112 = J12*R3112
*(b1 + b2 + b12 + (d1 +d2+d3))*(1-(m1*1))*(1-(m2*1))*(1-(m12*1*1))*chi
G123113 = J12*R3113
*(b1 + b2 + b12 + (d1 +d2))*(1-(m1*1))*(1-(m2*1))*(1-(m12*1*1))*chi

G123120 = J12*R3120
*(b1 + b2 + b12 + (d1 +d2+d3))*(1-(m1*1))*(1-(m2*1))*(1-(m12*1*1))*chi
G123121 = J12*R3121
*(b1 + b2 + b12 + (d1 +d2+d3))*(1-(m1*1))*(1-(m2*1))*(1-(m12*1*1))*chi
G123122 = J12*R3122
*(b1 + b2 + b12 + (d1 +d2+d3))*(1-(m1*1))*(1-(m2*1))*(1-(m12*1*1))*chi
G123123 = J12*R3123
*(b1 + b2 + b12 + (d1 +d2))*(1-(m1*1))*(1-(m2*1))*(1-(m12*1*1))*chi

G123130 = J12*R3130
*(b1 + b2 + b12 + (d1 +d3))*(1-(m1*1))*(1-(m2*0))*(1-(m12*1*0))*chi
G123131 = J12*R3131
*(b1 + b2 + b12 + (d1 +d3))*(1-(m1*1))*(1-(m2*0))*(1-(m12*1*0))*chi
G123132 = J12*R3132
*(b1 + b2 + b12 + (d1 +d3))*(1-(m1*1))*(1-(m2*0))*(1-(m12*1*0))*chi

G123200 = J12*R3200
*(b1 + b2 + b12 + (d1 +d2+d3))*(1-(m1*1))*(1-(m2*nu2))*(1-(m12*1*nu2))*chi
G123201 = J12*R3201
*(b1 + b2 + b12 + (d1 +d2+d3))*(1-(m1*1))*(1-(m2*nu2))*(1-(m12*1*nu2))*chi
G123202 = J12*R3202
*(b1 + b2 + b12 + (d1 +d2+d3))*(1-(m1*1))*(1-(m2*nu2))*(1-(m12*1*nu2))*chi
G123203 = J12*R3203
*(b1 + b2 + b12 + (d1 +d2))*(1-(m1*1))*(1-(m2*nu2))*(1-(m12*1*nu2))*chi

G123210 = J12*R3210
*(b1 + b2 + b12 + (d1 +d2+d3))*(1-(m1*1))*(1-(m2*1))*(1-(m12*1*1))*chi
G123211 = J12*R3211
*(b1 + b2 + b12 + (d1 +d2+d3))*(1-(m1*1))*(1-(m2*1))*(1-(m12*1*1))*chi
G123212 = J12*R3212
*(b1 + b2 + b12 + (d1 +d2+d3))*(1-(m1*1))*(1-(m2*1))*(1-(m12*1*1))*chi
G123213 = J12*R3213
*(b1 + b2 + b12 + (d1 +d2))*(1-(m1*1))*(1-(m2*1))*(1-(m12*1*1))*chi

G123220 = J12*R3220
*(b1 + b2 + b12 + (d1 +d2+d3))*(1-(m1*1))*(1-(m2*1))*(1-(m12*1*1))*chi
G123221 = J12*R3221
*(b1 + b2 + b12 + (d1 +d2+d3))*(1-(m1*1))*(1-(m2*1))*(1-(m12*1*1))*chi
G123222 = J12*R3222
*(b1 + b2 + b12 + (d1 +d2+d3))*(1-(m1*1))*(1-(m2*1))*(1-(m12*1*1))*chi
G123223 = J12*R3223
*(b1 + b2 + b12 + (d1 +d2))*(1-(m1*1))*(1-(m2*1))*(1-(m12*1*1))*chi

G123230 = J12*R3230
*(b1 + b2 + b12 + (d1 +d3))*(1-(m1*1))*(1-(m2*0))*(1-(m12*1*0))*chi
G123231 = J12*R3231
*(b1 + b2 + b12 + (d1 +d3))*(1-(m1*1))*(1-(m2*0))*(1-(m12*1*0))*chi
G123232 = J12*R3232
*(b1 + b2 + b12 + (d1 +d3))*(1-(m1*1))*(1-(m2*0))*(1-(m12*1*0))*chi

G123333 = J12*R3333
*(b1 + b2 + b12 )*(1-(m1*0))*(1-(m2*0))*(1-(m12*0*0))*chi


G130000 = J13*R0000 *
(b1 + b3 + b13 + (d0+d1 +d2+d3))*(1-(m1*nu1))*(1-(m3*nu3))*(1-(m13*nu1*nu3))*chi
G130001 = J13*R0001*
(b1 + b3 + b13 + (d0+d1 +d2+d3))*(1-(m1*nu1))*(1-(m3*1))*(1-(m13*nu1*1))*chi
G130002 = J13*R0002*
(b1 + b3 + b13 + (d0+d1 +d2+d3))*(1-(m1*nu1))*(1-(m3*1))*(1-(m13*nu1*1))*chi
G130003 = J13*R0003*
(b1 + b3 + b13 + (d0+d1 +d2))*(1-(m1*nu1))*(1-(m3*0))*(1-(m13*nu1*0))*chi

G130010 = J13*R0010*
(b1 + b3 + b13 + (d0+d1 +d2+d3))*(1-(m1*nu1))*(1-(m3*nu3))*(1-(m13*nu1*nu3))*chi
G130011 = J13*R0011*
(b1 + b3 + b13 + (d0+d1 +d2+d3))*(1-(m1*nu1))*(1-(m3*1))*(1-(m13*nu1*1))*chi
G130012 = J13*R0012*
(b1 + b3 + b13 + (d0+d1 +d2+d3))*(1-(m1*nu1))*(1-(m3*1))*(1-(m13*nu1*1))*chi
G130013 = J13*R0013*
(b1 + b3 + b13 + (d0+d1 +d2))*(1-(m1*nu1))*(1-(m3*0))*(1-(m13*nu1*0))*chi

G130020 = J13*R0020*
(b1 + b3 + b13 + (d0+d1 +d2+d3))*(1-(m1*nu1))*(1-(m3*nu3))*(1-(m13*nu1*nu3))*chi
G130021 = J13*R0021*
(b1 + b3 + b13 + (d0+d1 +d2+d3))*(1-(m1*nu1))*(1-(m3*1))*(1-(m13*nu1*1))*chi
G130022 = J13*R0022*
(b1 + b3 + b13 + (d0+d1 +d2+d3))*(1-(m1*nu1))*(1-(m3*1))*(1-(m13*nu1*1))*chi
G130023 = J13*R0023*
(b1 + b3 + b13 + (d0+d1 +d2))*(1-(m1*nu1))*(1-(m3*0))*(1-(m13*nu1*0))*chi

G130030 = J13*R0030*
(b1 + b3 + b13 + (d0+d1 +d3))*(1-(m1*nu1))*(1-(m3*nu3))*(1-(m13*nu1*nu3))*chi
G130031 = J13*R0031*
(b1 + b3 + b13 + (d0+d1 +d3))*(1-(m1*nu1))*(1-(m3*1))*(1-(m13*nu1*1))*chi
G130032 = J13*R0032*
(b1 + b3 + b13 + (d0+d1 +d3))*(1-(m1*nu1))*(1-(m3*1))*(1-(m13*nu1*1))*chi

G130100 = J13*R0100*
(b1 + b3 + b13 + (d0+d1 +d2+d3))*(1-(m1*1))*(1-(m3*nu3))*(1-(m13*1*nu3))*chi
G130101 = J13*R0101*
(b1 + b3 + b13 + (d0+d1 +d2+d3))*(1-(m1*1))*(1-(m3*1))*(1-(m13*1*1))*chi
G130102 = J13*R0102*
(b1 + b3 + b13 + (d0+d1 +d2+d3))*(1-(m1*1))*(1-(m3*1))*(1-(m13*1*1))*chi
G130103 = J13*R0103*
(b1 + b3 + b13 + (d0+d1 +d2))*(1-(m1*1))*(1-(m3*0))*(1-(m13*1*0))*chi

G130110 = J13*R0110*
(b1 + b3 + b13 + (d0+d1 +d2+d3))*(1-(m1*1))*(1-(m3*nu3))*(1-(m13*1*nu3))*chi
G130111 = J13*R0111*
(b1 + b3 + b13 + (d0+d1 +d2+d3))*(1-(m1*1))*(1-(m3*1))*(1-(m13*1*1))*chi
G130112 = J13*R0112*
(b1 + b3 + b13 + (d0+d1 +d2+d3))*(1-(m1*1))*(1-(m3*1))*(1-(m13*1*1))*chi
G130113 = J13*R0113*
(b1 + b3 + b13 + (d0+d1 +d2))*(1-(m1*1))*(1-(m3*0))*(1-(m13*1*0))*chi

G130120 = J13*R0120*
(b1 + b3 + b13 + (d0+d1 +d2+d3))*(1-(m1*1))*(1-(m3*nu3))*(1-(m13*1*nu3))*chi
G130121 = J13*R0121*
(b1 + b3 + b13 + (d0+d1 +d2+d3))*(1-(m1*1))*(1-(m3*1))*(1-(m13*1*1))*chi
G130122 = J13*R0122*
(b1 + b3 + b13 + (d0+d1 +d2+d3))*(1-(m1*1))*(1-(m3*1))*(1-(m13*1*1))*chi
G130123 = J13*R0123*
(b1 + b3 + b13 + (d0+d1 +d2))*(1-(m1*1))*(1-(m3*0))*(1-(m13*1*0))*chi

G130130 = J13*R0130*
(b1 + b3 + b13 + (d0+d1 +d3))*(1-(m1*1))*(1-(m3*nu3))*(1-(m13*1*nu3))*chi
G130131 = J13*R0131*
(b1 + b3 + b13 + (d0+d1 +d3))*(1-(m1*1))*(1-(m3*1))*(1-(m13*1*1))*chi
G130132 = J13*R0132*
(b1 + b3 + b13 + (d0+d1 +d3))*(1-(m1*1))*(1-(m3*1))*(1-(m13*1*1))*chi

G130200 = J13*R0200*
(b1 + b3 + b13 + (d0+d1 +d2+d3))*(1-(m1*1))*(1-(m3*nu3))*(1-(m13*1*nu3))*chi
G130201 = J13*R0201*
(b1 + b3 + b13 + (d0+d1 +d2+d3))*(1-(m1*1))*(1-(m3*1))*(1-(m13*1*1))*chi
G130202 = J13*R0202*
(b1 + b3 + b13 + (d0+d1 +d2+d3))*(1-(m1*1))*(1-(m3*1))*(1-(m13*1*1))*chi
G130203 = J13*R0203*
(b1 + b3 + b13 + (d0+d1 +d2))*(1-(m1*1))*(1-(m3*0))*(1-(m13*1*0))*chi

G130210 = J13*R0210*
(b1 + b3 + b13 + (d0+d1 +d2+d3))*(1-(m1*1))*(1-(m3*nu3))*(1-(m13*1*nu3))*chi
G130211 = J13*R0211*
(b1 + b3 + b13 + (d0+d1 +d2+d3))*(1-(m1*1))*(1-(m3*1))*(1-(m13*1*1))*chi
G130212 = J13*R0212*
(b1 + b3 + b13 + (d0+d1 +d2+d3))*(1-(m1*1))*(1-(m3*1))*(1-(m13*1*1))*chi
G130213 = J13*R0213*
(b1 + b3 + b13 + (d0+d1 +d2))*(1-(m1*1))*(1-(m3*0))*(1-(m13*1*0))*chi

G130220 = J13*R0220*
(b1 + b3 + b13 + (d0+d1 +d2+d3))*(1-(m1*1))*(1-(m3*nu3))*(1-(m13*1*nu3))*chi
G130221 = J13*R0221*
(b1 + b3 + b13 + (d0+d1 +d2+d3))*(1-(m1*1))*(1-(m3*1))*(1-(m13*1*1))*chi
G130222 = J13*R0222*
(b1 + b3 + b13 + (d0+d1 +d2+d3))*(1-(m1*1))*(1-(m3*1))*(1-(m13*1*1))*chi
G130223 = J13*R0223*
(b1 + b3 + b13 + (d0+d1 +d2))*(1-(m1*1))*(1-(m3*0))*(1-(m13*1*0))*chi

G130230 = J13*R0230*
(b1 + b3 + b13 + (d0+d1 +d3))*(1-(m1*1))*(1-(m3*nu3))*(1-(m13*1*nu3))*chi
G130231 = J13*R0231*
(b1 + b3 + b13 + (d0+d1 +d3))*(1-(m1*1))*(1-(m3*1))*(1-(m13*1*1))*chi
G130232 = J13*R0232*
(b1 + b3 + b13 + (d0+d1 +d3))*(1-(m1*1))*(1-(m3*1))*(1-(m13*1*1))*chi

G130300 = J13*R0300*
(b1 + b3 + b13 + (d0 +d2+d3))*(1-(m1*0))*(1-(m3*nu3))*(1-(m13*0*nu3))*chi
G130301 = J13*R0301*
(b1 + b3 + b13 + (d0 +d2+d3))*(1-(m1*0))*(1-(m3*1))*(1-(m13*0*1))*chi
G130302 = J13*R0302*
(b1 + b3 + b13 + (d0 +d2+d3))*(1-(m1*0))*(1-(m3*1))*(1-(m13*0*1))*chi
G130303 = J13*R0303*
(b1 + b3 + b13 + (d0 +d2))*(1-(m1*0))*(1-(m3*0))*(1-(m13*0*0))*chi

G130310 = J13*R0310*
(b1 + b3 + b13 + (d0 +d2+d3))*(1-(m1*0))*(1-(m3*nu3))*(1-(m13*0*nu3))*chi
G130311 = J13*R0311*
(b1 + b3 + b13 + (d0 +d2+d3))*(1-(m1*0))*(1-(m3*1))*(1-(m13*0*1))*chi
G130312 = J13*R0312*
(b1 + b3 + b13 + (d0 +d2+d3))*(1-(m1*0))*(1-(m3*1))*(1-(m13*0*1))*chi
G130313 = J13*R0313*
(b1 + b3 + b13 + (d0 +d2))*(1-(m1*0))*(1-(m3*0))*(1-(m13*0*0))*chi

G130320 = J13*R0320*
(b1 + b3 + b13 + (d0 +d2+d3))*(1-(m1*0))*(1-(m3*nu3))*(1-(m13*0*nu3))*chi
G130321 = J13*R0321*
(b1 + b3 + b13 + (d0 +d2+d3))*(1-(m1*0))*(1-(m3*1))*(1-(m13*0*1))*chi
G130322 = J13*R0322*
(b1 + b3 + b13 + (d0 +d2+d3))*(1-(m1*0))*(1-(m3*1))*(1-(m13*0*1))*chi
G130323 = J13*R0323*
(b1 + b3 + b13 + (d0 +d2))*(1-(m1*0))*(1-(m3*0))*(1-(m13*0*0))*chi

G130330 = J13*R0330*
(b1 + b3 + b13 + (d0 +d3))*(1-(m1*0))*(1-(m3*nu3))*(1-(m13*0*nu3))*chi
G130331 = J13*R0331*
(b1 + b3 + b13 + (d0 +d3))*(1-(m1*0))*(1-(m3*1))*(1-(m13*0*1))*chi
G130332 = J13*R0332*
(b1 + b3 + b13 + (d0 +d3))*(1-(m1*0))*(1-(m3*1))*(1-(m13*0*1))*chi

G131000 = J13*R1000*
(b1 + b3 + b13 + (d0+d1 +d2+d3))*(1-(m1*nu1))*(1-(m3*nu3))*(1-(m13*nu1*nu3))*chi
G131001 = J13*R1001*
(b1 + b3 + b13 + (d0+d1 +d2+d3))*(1-(m1*nu1))*(1-(m3*1))*(1-(m13*nu1*1))*chi
G131002 = J13*R1002*
(b1 + b3 + b13 + (d0+d1 +d2+d3))*(1-(m1*nu1))*(1-(m3*1))*(1-(m13*nu1*1))*chi
G131003 = J13*R1003*
(b1 + b3 + b13 + (d0+d1 +d2))*(1-(m1*nu1))*(1-(m3*0))*(1-(m13*nu1*0))*chi

G131010 = J13*R1010*
(b1 + b3 + b13 + (d0+d1 +d2+d3))*(1-(m1*nu1))*(1-(m3*nu3))*(1-(m13*nu1*nu3))*chi
G131011 = J13*R1011*
(b1 + b3 + b13 + (d0+d1 +d2+d3))*(1-(m1*nu1))*(1-(m3*1))*(1-(m13*nu1*1))*chi
G131012 = J13*R1012*
(b1 + b3 + b13 + (d0+d1 +d2+d3))*(1-(m1*nu1))*(1-(m3*1))*(1-(m13*nu1*1))*chi
G131013 = J13*R1013*
(b1 + b3 + b13 + (d0+d1 +d2))*(1-(m1*nu1))*(1-(m3*0))*(1-(m13*nu1*0))*chi

G131020 = J13*R1020*
(b1 + b3 + b13 + (d0+d1 +d2+d3))*(1-(m1*nu1))*(1-(m3*nu3))*(1-(m13*nu1*nu3))*chi
G131021 = J13*R1021*
(b1 + b3 + b13 + (d0+d1 +d2+d3))*(1-(m1*nu1))*(1-(m3*1))*(1-(m13*nu1*1))*chi
G131022 = J13*R1022*
(b1 + b3 + b13 + (d0+d1 +d2+d3))*(1-(m1*nu1))*(1-(m3*1))*(1-(m13*nu1*1))*chi
G131023 = J13*R1023*
(b1 + b3 + b13 + (d0+d1 +d2))*(1-(m1*nu1))*(1-(m3*0))*(1-(m13*nu1*0))*chi

G131030 = J13*R1030*
(b1 + b3 + b13 + (d0+d1 +d3))*(1-(m1*nu1))*(1-(m3*nu3))*(1-(m13*nu1*nu3))*chi
G131031 = J13*R1031*
(b1 + b3 + b13 + (d0+d1 +d3))*(1-(m1*nu1))*(1-(m3*1))*(1-(m13*nu1*1))*chi
G131032 = J13*R1032*
(b1 + b3 + b13 + (d0+d1 +d3))*(1-(m1*nu1))*(1-(m3*1))*(1-(m13*nu1*1))*chi

G131100 = J13*R1100*
(b1 + b3 + b13 + (d0+d1 +d2+d3))*(1-(m1*1))*(1-(m3*nu3))*(1-(m13*1*nu3))*chi
G131101 = J13*R1101*
(b1 + b3 + b13 + (d0+d1 +d2+d3))*(1-(m1*1))*(1-(m3*1))*(1-(m13*1*1))*chi
G131102 = J13*R1102*
(b1 + b3 + b13 + (d0+d1 +d2+d3))*(1-(m1*1))*(1-(m3*1))*(1-(m13*1*1))*chi
G131103 = J13*R1103*
(b1 + b3 + b13 + (d0+d1 +d2))*(1-(m1*1))*(1-(m3*0))*(1-(m13*1*0))*chi

G131110 = J13*R1110*
(b1 + b3 + b13 + (d0+d1 +d2+d3))*(1-(m1*1))*(1-(m3*nu3))*(1-(m13*1*nu3))*chi
G131111 = J13*R1111*
(b1 + b3 + b13 + (d0+d1 +d2+d3))*(1-(m1*1))*(1-(m3*1))*(1-(m13*1*1))*chi
G131112 = J13*R1112*
(b1 + b3 + b13 + (d0+d1 +d2+d3))*(1-(m1*1))*(1-(m3*1))*(1-(m13*1*1))*chi
G131113 = J13*R1113*
(b1 + b3 + b13 + (d0+d1 +d2))*(1-(m1*1))*(1-(m3*0))*(1-(m13*1*0))*chi

G131120 = J13*R1120*
(b1 + b3 + b13 + (d0+d1 +d2+d3))*(1-(m1*1))*(1-(m3*nu3))*(1-(m13*1*nu3))*chi
G131121 = J13*R1121*
(b1 + b3 + b13 + (d0+d1 +d2+d3))*(1-(m1*1))*(1-(m3*1))*(1-(m13*1*1))*chi
G131122 = J13*R1122*
(b1 + b3 + b13 + (d0+d1 +d2+d3))*(1-(m1*1))*(1-(m3*1))*(1-(m13*1*1))*chi
G131123 = J13*R1123*
(b1 + b3 + b13 + (d0+d1 +d2))*(1-(m1*1))*(1-(m3*0))*(1-(m13*1*0))*chi

G131130 = J13*R1130*
(b1 + b3 + b13 + (d0+d1 +d3))*(1-(m1*1))*(1-(m3*nu3))*(1-(m13*1*nu3))*chi
G131131 = J13*R1131*
(b1 + b3 + b13 + (d0+d1 +d3))*(1-(m1*1))*(1-(m3*1))*(1-(m13*1*1))*chi
G131132 = J13*R1132*
(b1 + b3 + b13 + (d0+d1 +d3))*(1-(m1*1))*(1-(m3*1))*(1-(m13*1*1))*chi

G131200 = J13*R1200*
(b1 + b3 + b13 + (d0+d1 +d2+d3))*(1-(m1*1))*(1-(m3*nu3))*(1-(m13*1*nu3))*chi
G131201 = J13*R1201*
(b1 + b3 + b13 + (d0+d1 +d2+d3))*(1-(m1*1))*(1-(m3*1))*(1-(m13*1*1))*chi
G131202 = J13*R1202*
(b1 + b3 + b13 + (d0+d1 +d2+d3))*(1-(m1*1))*(1-(m3*1))*(1-(m13*1*1))*chi
G131203 = J13*R1203*
(b1 + b3 + b13 + (d0+d1 +d2))*(1-(m1*1))*(1-(m3*0))*(1-(m13*1*0))*chi

G131210 = J13*R1210*
(b1 + b3 + b13 + (d0+d1 +d2+d3))*(1-(m1*1))*(1-(m3*nu3))*(1-(m13*1*nu3))*chi
G131211 = J13*R1211*
(b1 + b3 + b13 + (d0+d1 +d2+d3))*(1-(m1*1))*(1-(m3*1))*(1-(m13*1*1))*chi
G131212 = J13*R1212*
(b1 + b3 + b13 + (d0+d1 +d2+d3))*(1-(m1*1))*(1-(m3*1))*(1-(m13*1*1))*chi
G131213 = J13*R1213*
(b1 + b3 + b13 + (d0+d1 +d2))*(1-(m1*1))*(1-(m3*0))*(1-(m13*1*0))*chi

G131220 = J13*R1220*
(b1 + b3 + b13 + (d0+d1 +d2+d3))*(1-(m1*1))*(1-(m3*nu3))*(1-(m13*1*nu3))*chi
G131221 = J13*R1221*
(b1 + b3 + b13 + (d0+d1 +d2+d3))*(1-(m1*1))*(1-(m3*1))*(1-(m13*1*1))*chi
G131222 = J13*R1222*
(b1 + b3 + b13 + (d0+d1 +d2+d3))*(1-(m1*1))*(1-(m3*1))*(1-(m13*1*1))*chi
G131223 = J13*R1223*
(b1 + b3 + b13 + (d0+d1 +d2))*(1-(m1*1))*(1-(m3*0))*(1-(m13*1*0))*chi

G131230 = J13*R1230*
(b1 + b3 + b13 + (d0+d1 +d3))*(1-(m1*1))*(1-(m3*nu3))*(1-(m13*1*nu3))*chi
G131231 = J13*R1231*
(b1 + b3 + b13 + (d0+d1 +d3))*(1-(m1*1))*(1-(m3*1))*(1-(m13*1*1))*chi
G131232 = J13*R1232*
(b1 + b3 + b13 + (d0+d1 +d3))*(1-(m1*1))*(1-(m3*1))*(1-(m13*1*1))*chi

G131300 = J13*R1300*
(b1 + b3 + b13 + (d0 +d2+d3))*(1-(m1*0))*(1-(m3*nu3))*(1-(m13*0*nu3))*chi
G131301 = J13*R1301*
(b1 + b3 + b13 + (d0 +d2+d3))*(1-(m1*0))*(1-(m3*1))*(1-(m13*0*1))*chi
G131302 = J13*R1302*
(b1 + b3 + b13 + (d0 +d2+d3))*(1-(m1*0))*(1-(m3*1))*(1-(m13*0*1))*chi
G131303 = J13*R1303*
(b1 + b3 + b13 + (d0 +d2))*(1-(m1*0))*(1-(m3*0))*(1-(m13*0*0))*chi

G131310 = J13*R1310*
(b1 + b3 + b13 + (d0 +d2+d3))*(1-(m1*0))*(1-(m3*nu3))*(1-(m13*0*nu3))*chi
G131311 = J13*R1311*
(b1 + b3 + b13 + (d0 +d2+d3))*(1-(m1*0))*(1-(m3*1))*(1-(m13*0*1))*chi
G131312 = J13*R1312*
(b1 + b3 + b13 + (d0 +d2+d3))*(1-(m1*0))*(1-(m3*1))*(1-(m13*0*1))*chi
G131313 = J13*R1313*
(b1 + b3 + b13 + (d0 +d2))*(1-(m1*0))*(1-(m3*0))*(1-(m13*0*0))*chi

G131320 = J13*R1320*
(b1 + b3 + b13 + (d0 +d2+d3))*(1-(m1*0))*(1-(m3*nu3))*(1-(m13*0*nu3))*chi
G131321 = J13*R1321*
(b1 + b3 + b13 + (d0 +d2+d3))*(1-(m1*0))*(1-(m3*1))*(1-(m13*0*1))*chi
G131322 = J13*R1322*
(b1 + b3 + b13 + (d0 +d2+d3))*(1-(m1*0))*(1-(m3*1))*(1-(m13*0*1))*chi
G131323 = J13*R1323*
(b1 + b3 + b13 + (d0 +d2))*(1-(m1*0))*(1-(m3*0))*(1-(m13*0*0))*chi

G131330 = J13*R1330*
(b1 + b3 + b13 + (d0 +d3))*(1-(m1*0))*(1-(m3*nu3))*(1-(m13*0*nu3))*chi
G131331 = J13*R1331*
(b1 + b3 + b13 + (d0 +d3))*(1-(m1*0))*(1-(m3*1))*(1-(m13*0*1))*chi
G131332 = J13*R1332*
(b1 + b3 + b13 + (d0 +d3))*(1-(m1*0))*(1-(m3*1))*(1-(m13*0*1))*chi

G132000 = J13*R2000*
(b1 + b3 + b13 + (d0+d1 +d2+d3))*(1-(m1*nu1))*(1-(m3*nu3))*(1-(m13*nu1*nu3))*chi
G132001 = J13*R2001*
(b1 + b3 + b13 + (d0+d1 +d2+d3))*(1-(m1*nu1))*(1-(m3*1))*(1-(m13*nu1*1))*chi
G132002 = J13*R2002*
(b1 + b3 + b13 + (d0+d1 +d2+d3))*(1-(m1*nu1))*(1-(m3*1))*(1-(m13*nu1*1))*chi
G132003 = J13*R2003*
(b1 + b3 + b13 + (d0+d1 +d2))*(1-(m1*nu1))*(1-(m3*0))*(1-(m13*nu1*0))*chi

G132010 = J13*R2010*
(b1 + b3 + b13 + (d0+d1 +d2+d3))*(1-(m1*nu1))*(1-(m3*nu3))*(1-(m13*nu1*nu3))*chi
G132011 = J13*R2011*
(b1 + b3 + b13 + (d0+d1 +d2+d3))*(1-(m1*nu1))*(1-(m3*1))*(1-(m13*nu1*1))*chi
G132012 = J13*R2012*
(b1 + b3 + b13 + (d0+d1 +d2+d3))*(1-(m1*nu1))*(1-(m3*1))*(1-(m13*nu1*1))*chi
G132013 = J13*R2013*
(b1 + b3 + b13 + (d0+d1 +d2))*(1-(m1*nu1))*(1-(m3*0))*(1-(m13*nu1*0))*chi

G132020 = J13*R2020*
(b1 + b3 + b13 + (d0+d1 +d2+d3))*(1-(m1*nu1))*(1-(m3*nu3))*(1-(m13*nu1*nu3))*chi
G132021 = J13*R2021*
(b1 + b3 + b13 + (d0+d1 +d2+d3))*(1-(m1*nu1))*(1-(m3*1))*(1-(m13*nu1*1))*chi
G132022 = J13*R2022*
(b1 + b3 + b13 + (d0+d1 +d2+d3))*(1-(m1*nu1))*(1-(m3*1))*(1-(m13*nu1*1))*chi
G132023 = J13*R2023*
(b1 + b3 + b13 + (d0+d1 +d2))*(1-(m1*nu1))*(1-(m3*0))*(1-(m13*nu1*0))*chi

G132030 = J13*R2030*
(b1 + b3 + b13 + (d0+d1 +d3))*(1-(m1*nu1))*(1-(m3*nu3))*(1-(m13*nu1*nu3))*chi
G132031 = J13*R2031*
(b1 + b3 + b13 + (d0+d1 +d3))*(1-(m1*nu1))*(1-(m3*1))*(1-(m13*nu1*1))*chi
G132032 = J13*R2032*
(b1 + b3 + b13 + (d0+d1 +d3))*(1-(m1*nu1))*(1-(m3*1))*(1-(m13*nu1*1))*chi

G132100 = J13*R2100*
(b1 + b3 + b13 + (d0+d1 +d2+d3))*(1-(m1*1))*(1-(m3*nu3))*(1-(m13*1*nu3))*chi
G132101 = J13*R2101*
(b1 + b3 + b13 + (d0+d1 +d2+d3))*(1-(m1*1))*(1-(m3*1))*(1-(m13*1*1))*chi
G132102 = J13*R2102*
(b1 + b3 + b13 + (d0+d1 +d2+d3))*(1-(m1*1))*(1-(m3*1))*(1-(m13*1*1))*chi
G132103 = J13*R2103*
(b1 + b3 + b13 + (d0+d1 +d2))*(1-(m1*1))*(1-(m3*0))*(1-(m13*1*0))*chi

G132110 = J13*R2110*
(b1 + b3 + b13 + (d0+d1 +d2+d3))*(1-(m1*1))*(1-(m3*nu3))*(1-(m13*1*nu3))*chi
G132111 = J13*R2111*
(b1 + b3 + b13 + (d0+d1 +d2+d3))*(1-(m1*1))*(1-(m3*1))*(1-(m13*1*1))*chi
G132112 = J13*R2112*
(b1 + b3 + b13 + (d0+d1 +d2+d3))*(1-(m1*1))*(1-(m3*1))*(1-(m13*1*1))*chi
G132113 = J13*R2113*
(b1 + b3 + b13 + (d0+d1 +d2))*(1-(m1*1))*(1-(m3*0))*(1-(m13*1*0))*chi

G132120 = J13*R2120*
(b1 + b3 + b13 + (d0+d1 +d2+d3))*(1-(m1*1))*(1-(m3*nu3))*(1-(m13*1*nu3))*chi
G132121 = J13*R2121*
(b1 + b3 + b13 + (d0+d1 +d2+d3))*(1-(m1*1))*(1-(m3*1))*(1-(m13*1*1))*chi
G132122 = J13*R2122*
(b1 + b3 + b13 + (d0+d1 +d2+d3))*(1-(m1*1))*(1-(m3*1))*(1-(m13*1*1))*chi
G132123 = J13*R2123*
(b1 + b3 + b13 + (d0+d1 +d2))*(1-(m1*1))*(1-(m3*0))*(1-(m13*1*0))*chi

G132130 = J13*R2130*
(b1 + b3 + b13 + (d0+d1 +d3))*(1-(m1*1))*(1-(m3*nu3))*(1-(m13*1*nu3))*chi
G132131 = J13*R2131*
(b1 + b3 + b13 + (d0+d1 +d3))*(1-(m1*1))*(1-(m3*1))*(1-(m13*1*1))*chi
G132132 = J13*R2132*
(b1 + b3 + b13 + (d0+d1 +d3))*(1-(m1*1))*(1-(m3*1))*(1-(m13*1*1))*chi

G132200 = J13*R2200*
(b1 + b3 + b13 + (d0+d1 +d2+d3))*(1-(m1*1))*(1-(m3*nu3))*(1-(m13*1*nu3))*chi
G132201 = J13*R2201*
(b1 + b3 + b13 + (d0+d1 +d2+d3))*(1-(m1*1))*(1-(m3*1))*(1-(m13*1*1))*chi
G132202 = J13*R2202*
(b1 + b3 + b13 + (d0+d1 +d2+d3))*(1-(m1*1))*(1-(m3*1))*(1-(m13*1*1))*chi
G132203 = J13*R2203*
(b1 + b3 + b13 + (d0+d1 +d2))*(1-(m1*1))*(1-(m3*0))*(1-(m13*1*0))*chi

G132210 = J13*R2210*
(b1 + b3 + b13 + (d0+d1 +d2+d3))*(1-(m1*1))*(1-(m3*nu3))*(1-(m13*1*nu3))*chi
G132211 = J13*R2211*
(b1 + b3 + b13 + (d0+d1 +d2+d3))*(1-(m1*1))*(1-(m3*1))*(1-(m13*1*1))*chi
G132212 = J13*R2212*
(b1 + b3 + b13 + (d0+d1 +d2+d3))*(1-(m1*1))*(1-(m3*1))*(1-(m13*1*1))*chi
G132213 = J13*R2213*
(b1 + b3 + b13 + (d0+d1 +d2))*(1-(m1*1))*(1-(m3*0))*(1-(m13*1*0))*chi

G132220 = J13*R2220*
(b1 + b3 + b13 + (d0+d1 +d2+d3))*(1-(m1*1))*(1-(m3*nu3))*(1-(m13*1*nu3))*chi
G132221 = J13*R2221*
(b1 + b3 + b13 + (d0+d1 +d2+d3))*(1-(m1*1))*(1-(m3*1))*(1-(m13*1*1))*chi
G132222 = J13*R2222*
(b1 + b3 + b13 + (d0+d1 +d2+d3))*(1-(m1*1))*(1-(m3*1))*(1-(m13*1*1))*chi
G132223 = J13*R2223*
(b1 + b3 + b13 + (d0+d1 +d2))*(1-(m1*1))*(1-(m3*0))*(1-(m13*1*0))*chi

G132230 = J13*R2230*
(b1 + b3 + b13 + (d0+d1 +d3))*(1-(m1*1))*(1-(m3*nu3))*(1-(m13*1*nu3))*chi
G132231 = J13*R2231*
(b1 + b3 + b13 + (d0+d1 +d3))*(1-(m1*1))*(1-(m3*1))*(1-(m13*1*1))*chi
G132232 = J13*R2232*
(b1 + b3 + b13 + (d0+d1 +d3))*(1-(m1*1))*(1-(m3*1))*(1-(m13*1*1))*chi

G132300 = J13*R2300*
(b1 + b3 + b13 + (d0 +d2+d3))*(1-(m1*0))*(1-(m3*nu3))*(1-(m13*0*nu3))*chi
G132301 = J13*R2301*
(b1 + b3 + b13 + (d0 +d2+d3))*(1-(m1*0))*(1-(m3*1))*(1-(m13*0*1))*chi
G132302 = J13*R2302*
(b1 + b3 + b13 + (d0 +d2+d3))*(1-(m1*0))*(1-(m3*1))*(1-(m13*0*1))*chi
G132303 = J13*R2303*
(b1 + b3 + b13 + (d0 +d2))*(1-(m1*0))*(1-(m3*0))*(1-(m13*0*0))*chi

G132310 = J13*R2310*
(b1 + b3 + b13 + (d0 +d2+d3))*(1-(m1*0))*(1-(m3*nu3))*(1-(m13*0*nu3))*chi
G132311 = J13*R2311*
(b1 + b3 + b13 + (d0 +d2+d3))*(1-(m1*0))*(1-(m3*1))*(1-(m13*0*1))*chi
G132312 = J13*R2312*
(b1 + b3 + b13 + (d0 +d2+d3))*(1-(m1*0))*(1-(m3*1))*(1-(m13*0*1))*chi
G132313 = J13*R2313*
(b1 + b3 + b13 + (d0 +d2))*(1-(m1*0))*(1-(m3*0))*(1-(m13*0*0))*chi

G132320 = J13*R2320*
(b1 + b3 + b13 + (d0 +d2+d3))*(1-(m1*0))*(1-(m3*nu3))*(1-(m13*0*nu3))*chi
G132321 = J13*R2321*
(b1 + b3 + b13 + (d0 +d2+d3))*(1-(m1*0))*(1-(m3*1))*(1-(m13*0*1))*chi
G132322 = J13*R2322*
(b1 + b3 + b13 + (d0 +d2+d3))*(1-(m1*0))*(1-(m3*1))*(1-(m13*0*1))*chi
G132323 = J13*R2323*
(b1 + b3 + b13 + (d0 +d2))*(1-(m1*0))*(1-(m3*0))*(1-(m13*0*0))*chi

G132330 = J13*R2330*
(b1 + b3 + b13 + (d0 +d3))*(1-(m1*0))*(1-(m3*nu3))*(1-(m13*0*nu3))*chi
G132331 = J13*R2331*
(b1 + b3 + b13 + (d0 +d3))*(1-(m1*0))*(1-(m3*1))*(1-(m13*0*1))*chi
G132332 = J13*R2332*
(b1 + b3 + b13 + (d0 +d3))*(1-(m1*0))*(1-(m3*1))*(1-(m13*0*1))*chi

G133000 = J13*R3000*
(b1 + b3 + b13 + (d1 +d2+d3))*(1-(m1*nu1))*(1-(m3*nu3))*(1-(m13*nu1*nu3))*chi
G133001 = J13*R3001*
(b1 + b3 + b13 + (d1 +d2+d3))*(1-(m1*nu1))*(1-(m3*1))*(1-(m13*nu1*1))*chi
G133002 = J13*R3002*
(b1 + b3 + b13 + (d1 +d2+d3))*(1-(m1*nu1))*(1-(m3*1))*(1-(m13*nu1*1))*chi
G133003 = J13*R3003*
(b1 + b3 + b13 + (d1 +d2))*(1-(m1*nu1))*(1-(m3*0))*(1-(m13*nu1*0))*chi

G133010 = J13*R3010*
(b1 + b3 + b13 + (d1 +d2+d3))*(1-(m1*nu1))*(1-(m3*nu3))*(1-(m13*nu1*nu3))*chi
G133011 = J13*R3011*
(b1 + b3 + b13 + (d1 +d2+d3))*(1-(m1*nu1))*(1-(m3*1))*(1-(m13*nu1*1))*chi
G133012 = J13*R3012*
(b1 + b3 + b13 + (d1 +d2+d3))*(1-(m1*nu1))*(1-(m3*1))*(1-(m13*nu1*1))*chi
G133013 = J13*R3013*
(b1 + b3 + b13 + (d1 +d2))*(1-(m1*nu1))*(1-(m3*0))*(1-(m13*nu1*0))*chi

G133020 = J13*R3020*
(b1 + b3 + b13 + (d1 +d2+d3))*(1-(m1*nu1))*(1-(m3*nu3))*(1-(m13*nu1*nu3))*chi
G133021 = J13*R3021*
(b1 + b3 + b13 + (d1 +d2+d3))*(1-(m1*nu1))*(1-(m3*1))*(1-(m13*nu1*1))*chi
G133022 = J13*R3022*
(b1 + b3 + b13 + (d1 +d2+d3))*(1-(m1*nu1))*(1-(m3*1))*(1-(m13*nu1*1))*chi
G133023 = J13*R3023*
(b1 + b3 + b13 + (d1 +d2))*(1-(m1*nu1))*(1-(m3*0))*(1-(m13*nu1*0))*chi

G133030 = J13*R3030*
(b1 + b3 + b13 + (d1 +d3))*(1-(m1*nu1))*(1-(m3*nu3))*(1-(m13*nu1*nu3))*chi
G133031 = J13*R3031*
(b1 + b3 + b13 + (d1 +d3))*(1-(m1*nu1))*(1-(m3*1))*(1-(m13*nu1*1))*chi
G133032 = J13*R3032*
(b1 + b3 + b13 + (d1 +d3))*(1-(m1*nu1))*(1-(m3*1))*(1-(m13*nu1*1))*chi

G133100 = J13*R3100*
(b1 + b3 + b13 + (d1 +d2+d3))*(1-(m1*1))*(1-(m3*nu3))*(1-(m13*1*nu3))*chi
G133101 = J13*R3101*
(b1 + b3 + b13 + (d1 +d2+d3))*(1-(m1*1))*(1-(m3*1))*(1-(m13*1*1))*chi
G133102 = J13*R3102*
(b1 + b3 + b13 + (d1 +d2+d3))*(1-(m1*1))*(1-(m3*1))*(1-(m13*1*1))*chi
G133103 = J13*R3103*
(b1 + b3 + b13 + (d1 +d2))*(1-(m1*1))*(1-(m3*0))*(1-(m13*1*0))*chi

G133110 = J13*R3110*
(b1 + b3 + b13 + (d1 +d2+d3))*(1-(m1*1))*(1-(m3*nu3))*(1-(m13*1*nu3))*chi
G133111 = J13*R3111*
(b1 + b3 + b13 + (d1 +d2+d3))*(1-(m1*1))*(1-(m3*1))*(1-(m13*1*1))*chi
G133112 = J13*R3112*
(b1 + b3 + b13 + (d1 +d2+d3))*(1-(m1*1))*(1-(m3*1))*(1-(m13*1*1))*chi
G133113 = J13*R3113*
(b1 + b3 + b13 + (d1 +d2))*(1-(m1*1))*(1-(m3*0))*(1-(m13*1*0))*chi

G133120 = J13*R3120*
(b1 + b3 + b13 + (d1 +d2+d3))*(1-(m1*1))*(1-(m3*nu3))*(1-(m13*1*nu3))*chi
G133121 = J13*R3121*
(b1 + b3 + b13 + (d1 +d2+d3))*(1-(m1*1))*(1-(m3*1))*(1-(m13*1*1))*chi
G133122 = J13*R3122*
(b1 + b3 + b13 + (d1 +d2+d3))*(1-(m1*1))*(1-(m3*1))*(1-(m13*1*1))*chi
G133123 = J13*R3123*
(b1 + b3 + b13 + (d1 +d2))*(1-(m1*1))*(1-(m3*0))*(1-(m13*1*0))*chi

G133130 = J13*R3130*
(b1 + b3 + b13 + (d1 +d3))*(1-(m1*1))*(1-(m3*nu3))*(1-(m13*1*nu3))*chi
G133131 = J13*R3131*
(b1 + b3 + b13 + (d1 +d3))*(1-(m1*1))*(1-(m3*1))*(1-(m13*1*1))*chi
G133132 = J13*R3132*
(b1 + b3 + b13 + (d1 +d3))*(1-(m1*1))*(1-(m3*1))*(1-(m13*1*1))*chi

G133200 = J13*R3200*
(b1 + b3 + b13 + (d1 +d2+d3))*(1-(m1*1))*(1-(m3*nu3))*(1-(m13*1*nu3))*chi
G133201 = J13*R3201*
(b1 + b3 + b13 + (d1 +d2+d3))*(1-(m1*1))*(1-(m3*1))*(1-(m13*1*1))*chi
G133202 = J13*R3202*
(b1 + b3 + b13 + (d1 +d2+d3))*(1-(m1*1))*(1-(m3*1))*(1-(m13*1*1))*chi
G133203 = J13*R3203*
(b1 + b3 + b13 + (d1 +d2))*(1-(m1*1))*(1-(m3*0))*(1-(m13*1*0))*chi

G133210 = J13*R3210*
(b1 + b3 + b13 + (d1 +d2+d3))*(1-(m1*1))*(1-(m3*nu3))*(1-(m13*1*nu3))*chi
G133211 = J13*R3211*
(b1 + b3 + b13 + (d1 +d2+d3))*(1-(m1*1))*(1-(m3*1))*(1-(m13*1*1))*chi
G133212 = J13*R3212*
(b1 + b3 + b13 + (d1 +d2+d3))*(1-(m1*1))*(1-(m3*1))*(1-(m13*1*1))*chi
G133213 = J13*R3213*
(b1 + b3 + b13 + (d1 +d2))*(1-(m1*1))*(1-(m3*0))*(1-(m13*1*0))*chi

G133220 = J13*R3220*
(b1 + b3 + b13 + (d1 +d2+d3))*(1-(m1*1))*(1-(m3*nu3))*(1-(m13*1*nu3))*chi
G133221 = J13*R3221*
(b1 + b3 + b13 + (d1 +d2+d3))*(1-(m1*1))*(1-(m3*1))*(1-(m13*1*1))*chi
G133222 = J13*R3222*
(b1 + b3 + b13 + (d1 +d2+d3))*(1-(m1*1))*(1-(m3*1))*(1-(m13*1*1))*chi
G133223 = J13*R3223*
(b1 + b3 + b13 + (d1 +d2))*(1-(m1*1))*(1-(m3*0))*(1-(m13*1*0))*chi

G133230 = J13*R3230*
(b1 + b3 + b13 + (d1 +d3))*(1-(m1*1))*(1-(m3*nu3))*(1-(m13*1*nu3))*chi
G133231 = J13*R3231*
(b1 + b3 + b13 + (d1 +d3))*(1-(m1*1))*(1-(m3*1))*(1-(m13*1*1))*chi
G133232 = J13*R3232*
(b1 + b3 + b13 + (d1 +d3))*(1-(m1*1))*(1-(m3*1))*(1-(m13*1*1))*chi

G133333 = J13*R3333*
(b1 + b3 + b13)*(1-(m1*0))*(1-(m3*0))*(1-(m13*0*0))*chi


f01=0.000001
f10=0
f23=0
f32=0


nf01=1-f01
nf10=1-f10
nf23=1-f23
nf32=1-f32
nf0123=1-f01-f23-0
nf1023=1-f10-f23-0
nf0132=1-f01-f32-0
nf1032=1-f10-f32-0


H1200 = 
G020000 * f01 + 
G020010 * f01 + 
G020020 * f01 + 
G020030 * f01 + 
G020300 * f01 + 
G020310 * f01 + 
G020320 * f01 + 
G020330 * f01 + 
G130000 * f32 + 
G130100 * f32 + 
G130200 * f32 + 
G130300 * f32 + 
G130030 * f32 + 
G130130 * f32 + 
G130230 * f32 + 
G130330 * f32 + 
G030000 * 0 + 
G030030 * 0 + 
G030300 * 0 + 
G030330 * 0 

H1201 =
G020001 * f01 + 
G020011 * f01 + 
G020021 * f01 + 
G020031 * f01 + 
G020301 * f01 + 
G020311 * f01 + 
G020321 * f01 + 
G020331 * f01 + 
G130001 * f32 + 
G130101 * f32 + 
G130201 * f32 + 
G130301 * f32 + 
G130031 * f32 + 
G130131 * f32 + 
G130231 * f32 + 
G130331 * f32 + 
G030001 * 0 + 
G030031 * 0 + 
G030301 * 0 + 
G030331 * 0

H1202 = 
G020002 * f01 + 
G020012 * f01 + 
G020022 * f01 + 
G020032 * f01 + 
G020302 * f01 + 
G020312 * f01 + 
G020322 * f01 + 
G020332 * f01 + 
G130002 * f32 + 
G130102 * f32 + 
G130202 * f32 + 
G130302 * f32 + 
G130032 * f32 + 
G130132 * f32 + 
G130232 * f32 + 
G130332 * f32 + 
G030002 * 0 + 
G030032 * 0 + 
G030302 * 0 + 
G030332 * 0 

H1203 = 
G020003 * f01 + 
G020013 * f01 + 
G020023 * f01 + 
G020303 * f01 + 
G020313 * f01 + 
G020323 * f01 + 
G130003 * f32 + 
G130103 * f32 + 
G130203 * f32 + 
G130303 * f32 + 
G030003 * 0 + 
G030303 * 0 

H1210 = 
G021000 * f01 + 
G021010 * f01 + 
G021020 * f01 + 
G021030 * f01 + 
G021300 * f01 + 
G021310 * f01 + 
G021320 * f01 + 
G021330 * f01 + 
G131000 * f32 + 
G131100 * f32 + 
G131200 * f32 + 
G131300 * f32 + 
G131030 * f32 + 
G131130 * f32 + 
G131230 * f32 + 
G131330 * f32 + 
G031000 * 0 + 
G031030 * 0 + 
G031300 * 0 + 
G031330 * 0 

H1211 = 
G021001 * f01 + 
G021011 * f01 + 
G021021 * f01 + 
G021031 * f01 + 
G021301 * f01 + 
G021311 * f01 + 
G021321 * f01 + 
G021331 * f01 + 
G131001 * f32 + 
G131101 * f32 + 
G131201 * f32 + 
G131301 * f32 + 
G131031 * f32 + 
G131131 * f32 + 
G131231 * f32 + 
G131331 * f32 + 
G031001 * 0 + 
G031031 * 0 + 
G031301 * 0 + 
G031331 * 0 

H1212 = 
G021002 * f01 + 
G021012 * f01 + 
G021022 * f01 + 
G021032 * f01 + 
G021302 * f01 + 
G021312 * f01 + 
G021322 * f01 + 
G021332 * f01 + 
G131002 * f32 + 
G131102 * f32 + 
G131202 * f32 + 
G131302 * f32 + 
G131032 * f32 + 
G131132 * f32 + 
G131232 * f32 + 
G131332 * f32 + 
G031002 * 0 + 
G031032 * 0 + 
G031302 * 0 + 
G031332 * 0 

H1213 = 
G021003 * f01 + 
G021013 * f01 + 
G021023 * f01 + 
G021303 * f01 + 
G021313 * f01 + 
G021323 * f01 + 
G131003 * f32 + 
G131103 * f32 + 
G131203 * f32 + 
G131303 * f32 + 
G031003 * 0 + 
G031303 * 0 

H1220 = 
G022000 * f01 + 
G022010 * f01 + 
G022020 * f01 + 
G022030 * f01 + 
G022300 * f01 + 
G022310 * f01 + 
G022320 * f01 + 
G022330 * f01 + 
G132000 * f32 + 
G132100 * f32 + 
G132200 * f32 + 
G132300 * f32 + 
G132030 * f32 + 
G132130 * f32 + 
G132230 * f32 + 
G132330 * f32 + 
G032000 * 0 + 
G032030 * 0 + 
G032300 * 0 + 
G032330 * 0 

H1221 = 
G022001 * f01 + 
G022011 * f01 + 
G022021 * f01 + 
G022031 * f01 + 
G022301 * f01 + 
G022311 * f01 + 
G022321 * f01 + 
G022331 * f01 + 
G132001 * f32 + 
G132101 * f32 + 
G132201 * f32 + 
G132301 * f32 + 
G132031 * f32 + 
G132131 * f32 + 
G132231 * f32 + 
G132331 * f32 + 
G032001 * 0 + 
G032031 * 0 + 
G032301 * 0 + 
G032331 * 0 

H1222 = 
G022002 * f01 + 
G022012 * f01 + 
G022022 * f01 + 
G022032 * f01 + 
G022302 * f01 + 
G022312 * f01 + 
G022322 * f01 + 
G022332 * f01 + 
G132002 * f32 + 
G132102 * f32 + 
G132202 * f32 + 
G132302 * f32 + 
G132032 * f32 + 
G132132 * f32 + 
G132232 * f32 + 
G132332 * f32 + 
G032002 * 0 + 
G032032 * 0 + 
G032302 * 0 + 
G032332 * 0 

H1223 = 
G022003 * f01 + 
G022013 * f01 + 
G022023 * f01 + 
G022303 * f01 + 
G022313 * f01 + 
G022323 * f01 + 
G132003 * f32 + 
G132103 * f32 + 
G132203 * f32 + 
G132303 * f32 + 
G032003 * 0 + 
G032303 * 0 

H1230 = 
G023000 * f01 + 
G023010 * f01 + 
G023020 * f01 + 
G023030 * f01 + 
G133000 * f32 + 
G133100 * f32 + 
G133200 * f32 + 
G133030 * f32 + 
G133130 * f32 + 
G133230 * f32 + 
G033000 * 0 + 
G033030 * 0 

H1231 = 
G023001 * f01 + 
G023011 * f01 + 
G023021 * f01 + 
G023031 * f01 + 
G133001 * f32 + 
G133101 * f32 + 
G133201 * f32 + 
G133031 * f32 + 
G133131 * f32 + 
G133231 * f32 + 
G033001 * 0 + 
G033031 * 0 

H1232 = 
G023002 * f01 + 
G023012 * f01 + 
G023022 * f01 + 
G023032 * f01 + 
G133002 * f32 + 
G133102 * f32 + 
G133202 * f32 + 
G133032 * f32 + 
G133132 * f32 + 
G133232 * f32 + 
G033002 * 0 + 
G033032 * 0 

H1233 = 
G023003 * f01 + 
G023013 * f01 + 
G023023 * f01 + 
G023333 * f01 + 
G133003 * f32 + 
G133103 * f32 + 
G133203 * f32 + 
G133333 * f32 + 
G033003 * 0 + 
G033333 * 0  


H0200 = 
G120000 * f10 +
G120010 * f10 +
G120020 * f10 +
G120030 * f10 +
G123000 * f10 +
G123010 * f10 +
G123020 * f10 +
G123030 * f10 +
G030000 * f32 +
G031000 * f32 +
G032000 * f32 +
G033000 * f32 +
G030030 * f32 +
G031030 * f32 +
G032030 * f32 +
G033030 * f32 +
G130000 * 0 +
G130030 * 0 +
G133000 * 0 +
G133030 * 0 

H0201 = 
G120001 * f10 +
G120011 * f10 +
G120021 * f10 +
G120031 * f10 +
G123001 * f10 +
G123011 * f10 +
G123021 * f10 +
G123031 * f10 +
G030001 * f32 +
G031001 * f32 +
G032001 * f32 +
G033001 * f32 +
G030031 * f32 +
G031031 * f32 +
G032031 * f32 +
G033031 * f32 +
G130001 * 0 +
G130031 * 0 +
G133001 * 0 +
G133031 * 0 

H0202 = 
G120002 * f10 +
G120012 * f10 +
G120022 * f10 +
G120032 * f10 +
G123002 * f10 +
G123012 * f10 +
G123022 * f10 +
G123032 * f10 +
G030002 * f32 +
G031002 * f32 +
G032002 * f32 +
G033002 * f32 +
G030032 * f32 +
G031032 * f32 +
G032032 * f32 +
G033032 * f32 +
G130002 * 0 +
G130032 * 0 +
G133002 * 0 +
G133032 * 0 

H0203 = 
G120003 * f10 +
G120013 * f10 +
G120023 * f10 +
G123003 * f10 +
G123013 * f10 +
G123023 * f10 +
G030003 * f32 +
G031003 * f32 +
G032003 * f32 +
G033003 * f32 +
G130003 * 0 +
G133003 * 0 

H0210 = 
G120100 * f10 +
G120110 * f10 +
G120120 * f10 +
G120130 * f10 +
G123100 * f10 +
G123110 * f10 +
G123120 * f10 +
G123130 * f10 +
G030100 * f32 +
G031100 * f32 +
G032100 * f32 +
G033100 * f32 +
G030130 * f32 +
G031130 * f32 +
G032130 * f32 +
G033130 * f32 +
G130100 * 0 +
G130130 * 0 +
G133100 * 0 +
G133130 * 0 

H0211 = 
G120101 * f10 +
G120111 * f10 +
G120121 * f10 +
G120131 * f10 +
G123101 * f10 +
G123111 * f10 +
G123121 * f10 +
G123131 * f10 +
G030101 * f32 +
G031101 * f32 +
G032101 * f32 +
G033101 * f32 +
G030131 * f32 +
G031131 * f32 +
G032131 * f32 +
G033131 * f32 +
G130101 * 0 +
G130131 * 0 +
G133101 * 0 +
G133131 * 0 

H0212 = 
G120102 * f10 +
G120112 * f10 +
G120122 * f10 +
G120132 * f10 +
G123102 * f10 +
G123112 * f10 +
G123122 * f10 +
G123132 * f10 +
G030102 * f32 +
G031102 * f32 +
G032102 * f32 +
G033102 * f32 +
G030132 * f32 +
G031132 * f32 +
G032132 * f32 +
G033132 * f32 +
G130102 * 0 +
G130132 * 0 +
G133102 * 0 +
G133132 * 0 

H0213 = 
G120103 * f10 +
G120113 * f10 +
G120123 * f10 +
G123103 * f10 +
G123113 * f10 +
G123123 * f10 +
G030103 * f32 +
G031103 * f32 +
G032103 * f32 +
G033103 * f32 +
G130103 * 0 +
G133103 * 0 

H0220 = 
G120200 * f10 +
G120210 * f10 +
G120220 * f10 +
G120230 * f10 +
G123200 * f10 +
G123210 * f10 +
G123220 * f10 +
G123230 * f10 +
G030200 * f32 +
G031200 * f32 +
G032200 * f32 +
G033200 * f32 +
G030230 * f32 +
G031230 * f32 +
G032230 * f32 +
G033230 * f32 +
G130200 * 0 +
G130230 * 0 +
G133200 * 0 +
G133230 * 0 

H0221 = 
G120201 * f10 +
G120211 * f10 +
G120221 * f10 +
G120231 * f10 +
G123201 * f10 +
G123211 * f10 +
G123221 * f10 +
G123231 * f10 +
G030201 * f32 +
G031201 * f32 +
G032201 * f32 +
G033201 * f32 +
G030231 * f32 +
G031231 * f32 +
G032231 * f32 +
G033231 * f32 +
G130201 * 0 +
G130231 * 0 +
G133201 * 0 +
G133231 * 0 

H0222 = 
G120202 * f10 +
G120212 * f10 +
G120222 * f10 +
G120232 * f10 +
G123202 * f10 +
G123212 * f10 +
G123222 * f10 +
G123232 * f10 +
G030202 * f32 +
G031202 * f32 +
G032202 * f32 +
G033202 * f32 +
G030232 * f32 +
G031232 * f32 +
G032232 * f32 +
G033232 * f32 +
G130202 * 0 +
G130232 * 0 +
G133202 * 0 +
G133232 * 0 

H0223 = 
G120203 * f10 +
G120213 * f10 +
G120223 * f10 +
G123203 * f10 +
G123213 * f10 +
G123223 * f10 +
G030203 * f32 +
G031203 * f32 +
G032203 * f32 +
G033203 * f32 +
G130203 * 0 +
G133203 * 0 

H0230 = 
G120300 * f10 +
G120310 * f10 +
G120320 * f10 +
G120330 * f10 +
G030300 * f32 +
G031300 * f32 +
G032300 * f32 +
G030330 * f32 +
G031330 * f32 +
G032330 * f32 +
G130300 * 0 +
G130330 * 0 

H0231 = 
G120301 * f10 +
G120311 * f10 +
G120321 * f10 +
G120331 * f10 +
G030301 * f32 +
G031301 * f32 +
G032301 * f32 +
G030331 * f32 +
G031331 * f32 +
G032331 * f32 +
G130301 * 0 +
G130331 * 0 

H0232 = 
G120302 * f10 +
G120312 * f10 +
G120322 * f10 +
G120332 * f10 +
G030302 * f32 +
G031302 * f32 +
G032302 * f32 +
G030332 * f32 +
G031332 * f32 +
G032332 * f32 +
G130302 * 0 +
G130332 * 0 

H0233 = 
G120303 * f10 +
G120313 * f10 +
G120323 * f10 +
G123333 * f10 +
G030303 * f32 +
G031303 * f32 +
G032303 * f32 +
G033333 * f32 +
G130303 * 0 +
G133333 * 0 


H0300 =
G130000 * f10 + 
G130001 * f10 + 
G130002 * f10 + 
G130003 * f10 + 
G133000 * f10 + 
G133001 * f10 + 
G133002 * f10 + 
G133003 * f10 + 
G020000 * f23 + 
G021000 * f23 + 
G022000 * f23 + 
G023000 * f23 + 
G020003 * f23 + 
G021003 * f23 + 
G022003 * f23 + 
G023003 * f23 + 
G120000 * 0 + 
G120003 * 0 + 
G123000 * 0 + 
G123003 * 0

H0301 =
G130010 * f10 +
G130011 * f10 + 
G130012 * f10 + 
G130013 * f10 + 
G133010 * f10 + 
G133011 * f10 + 
G133012 * f10 + 
G133013 * f10 + 
G020010 * f23 + 
G021010 * f23 + 
G022010 * f23 + 
G023010 * f23 + 
G020013 * f23 + 
G021013 * f23 + 
G022013 * f23 + 
G023013 * f23 + 
G120010 * 0 + 
G120013 * 0 + 
G123010 * 0 + 
G123013 * 0

H0302 = 
G130020 * f10 + 
G130021 * f10 + 
G130022 * f10 + 
G130023 * f10 + 
G133020 * f10 + 
G133021 * f10 + 
G133022 * f10 + 
G133023 * f10 + 
G020020 * f23 + 
G021020 * f23 + 
G022020 * f23 + 
G023020 * f23 + 
G020023 * f23 + 
G021023 * f23 + 
G022023 * f23 + 
G023023 * f23 + 
G120020 * 0 + 
G120023 * 0 + 
G123020 * 0 + 
G123023 * 0

H0303 =  
G130030 * f10 + 
G130031 * f10 + 
G130032 * f10 + 
G133030 * f10 + 
G133031 * f10 + 
G133032 * f10 + 
G020030 * f23 + 
G021030 * f23 + 
G022030 * f23 + 
G023030 * f23 + 
G120030 * 0 + 
G123030 * 0 

H0310 =
G130100 * f10 + 
G130101 * f10 + 
G130102 * f10 + 
G130103 * f10 + 
G133100 * f10 + 
G133101 * f10 + 
G133102 * f10 + 
G133103 * f10 + 
G020100 * f23 + 
G021100 * f23 + 
G022100 * f23 + 
G023100 * f23 + 
G020103 * f23 + 
G021103 * f23 + 
G022103 * f23 + 
G023103 * f23 + 
G120100 * 0 + 
G120103 * 0 + 
G123100 * 0 + 
G123103 * 0

H0311 = 
G130110 * f10 + 
G130111 * f10 + 
G130112 * f10 + 
G130113 * f10 + 
G133110 * f10 + 
G133111 * f10 + 
G133112 * f10 + 
G133113 * f10 + 
G020110 * f23 + 
G021110 * f23 + 
G022110 * f23 + 
G023110 * f23 + 
G020113 * f23 + 
G021113 * f23 + 
G022113 * f23 + 
G023113 * f23 + 
G120110 * 0 + 
G120113 * 0 + 
G123110 * 0 + 
G123113 * 0

H0312 = 
G130120 * f10 + 
G130121 * f10 + 
G130122 * f10 + 
G130123 * f10 + 
G133120 * f10 + 
G133121 * f10 + 
G133122 * f10 + 
G133123 * f10 + 
G020120 * f23 + 
G021120 * f23 + 
G022120 * f23 + 
G023120 * f23 + 
G020123 * f23 + 
G021123 * f23 + 
G022123 * f23 + 
G023123 * f23 + 
G120120 * 0 + 
G120123 * 0 + 
G123120 * 0 + 
G123123 * 0

H0313 = 
G130130 * f10 + 
G130131 * f10 + 
G130132 * f10 + 
G133130 * f10 + 
G133131 * f10 + 
G133132 * f10 + 
G020130 * f23 + 
G021130 * f23 + 
G022130 * f23 + 
G023130 * f23 + 
G120130 * 0 + 
G123130 * 0 

H0320 =
G130200 * f10 + 
G130201 * f10 + 
G130202 * f10 + 
G130203 * f10 + 
G133200 * f10 + 
G133201 * f10 + 
G133202 * f10 + 
G133203 * f10 + 
G020200 * f23 + 
G021200 * f23 + 
G022200 * f23 + 
G023200 * f23 + 
G020203 * f23 + 
G021203 * f23 + 
G022203 * f23 + 
G023203 * f23 + 
G120200 * 0 + 
G120203 * 0 + 
G123200 * 0 + 
G123203 * 0

H0321 =
G130210 * f10 + 
G130211 * f10 + 
G130212 * f10 + 
G130213 * f10 + 
G133210 * f10 + 
G133211 * f10 + 
G133212 * f10 + 
G133213 * f10 + 
G020210 * f23 + 
G021210 * f23 + 
G022210 * f23 + 
G023210 * f23 + 
G020213 * f23 + 
G021213 * f23 + 
G022213 * f23 + 
G023213 * f23 + 
G120210 * 0 + 
G120213 * 0 + 
G123210 * 0 + 
G123213 * 0

H0322 =
G130220 * f10 + 
G130221 * f10 + 
G130222 * f10 + 
G130223 * f10 + 
G133220 * f10 + 
G133221 * f10 + 
G133222 * f10 + 
G133223 * f10 + 
G020220 * f23 + 
G021220 * f23 + 
G022220 * f23 + 
G023220 * f23 + 
G020223 * f23 + 
G021223 * f23 + 
G022223 * f23 + 
G023223 * f23 + 
G120220 * 0 + 
G120223 * 0 + 
G123220 * 0 + 
G123223 * 0

H0323 = 
G130230 * f10 + 
G130231 * f10 + 
G130232 * f10 + 
G133230 * f10 + 
G133231 * f10 + 
G133232 * f10 + 
G020230 * f23 + 
G021230 * f23 + 
G022230 * f23 + 
G023230 * f23 + 
G120230 * 0 + 
G123230 * 0 

H0330 =
G130300 * f10 + 
G130301 * f10 + 
G130302 * f10 + 
G130303 * f10 + 
G020300 * f23 + 
G021300 * f23 + 
G022300 * f23 + 
G020303 * f23 + 
G021303 * f23 + 
G022303 * f23 + 
G120300 * 0 + 
G120303 * 0 

H0331 = 
G130310 * f10 + 
G130311 * f10 + 
G130312 * f10 + 
G130313 * f10 +
G020310 * f23 + 
G021310 * f23 + 
G022310 * f23 +
G020313 * f23 + 
G021313 * f23 + 
G022313 * f23 +
G120310 * 0 + 
G120313 * 0  

H0332 = 
G130320 * f10 + 
G130321 * f10 + 
G130322 * f10 + 
G130323 * f10 + 
G020320 * f23 + 
G021320 * f23 + 
G022320 * f23 + 
G020323 * f23 + 
G021323 * f23 + 
G022323 * f23 + 
G120320 * 0 + 
G120323 * 0 

H0333 = 
G130330 * f10 + 
G130331 * f10 + 
G130332 * f10 + 
G133333 * f10 + 
G020330 * f23 + 
G021330 * f23 + 
G022330 * f23 + 
G023333 * f23 + 
G120330 * 0 + 
G123333 * 0


H1300 =
G030000 * f01 +
G030001 * f01 +
G030002 * f01 +
G030003 * f01 +
G030300 * f01 +
G030301 * f01 +
G030302 * f01 +
G030303 * f01 +
G120000 * f23 +
G120100 * f23 +
G120200 * f23 +
G120300 * f23 +
G120003 * f23 +
G120103 * f23 +
G120203 * f23 +
G120303 * f23 +
G020000 * 0 +
G020003 * 0 +
G020300 * 0 +
G020303 * 0


H1301 =
G030010 * f01 +
G030011 * f01 +
G030012 * f01 +
G030013 * f01 +
G030310 * f01 +
G030311 * f01 +
G030312 * f01 +
G030313 * f01 +
G120010 * f23 +
G120110 * f23 +
G120210 * f23 +
G120310 * f23 +
G120013 * f23 +
G120113 * f23 +
G120213 * f23 +
G120313 * f23 +
G020010 * 0 +
G020013 * 0 +
G020310 * 0 +
G020313 * 0

H1302 =
G030020 * f01 +
G030021 * f01 +
G030022 * f01 +
G030023 * f01 +
G030320 * f01 +
G030321 * f01 +
G030322 * f01 +
G030323 * f01 +
G120020 * f23 +
G120120 * f23 +
G120220 * f23 +
G120320 * f23 +
G120023 * f23 +
G120123 * f23 +
G120223 * f23 +
G120323 * f23 +
G020020 * 0 +
G020023 * 0 +
G020320 * 0 +
G020323 * 0

H1303 =
G030030 * f01 +
G030031 * f01 +
G030032 * f01 +
G030330 * f01 +
G030331 * f01 +
G030332 * f01 +
G120030 * f23 +
G120130 * f23 +
G120230 * f23 +
G120330 * f23 +
G020030 * 0 +
G020330 * 0

H1310 =
G031000 * f01 +
G031001 * f01 +
G031002 * f01 +
G031003 * f01 +
G031300 * f01 +
G031301 * f01 +
G031302 * f01 +
G031303 * f01 +
G121000 * f23 +
G121100 * f23 +
G121200 * f23 +
G121300 * f23 +
G121003 * f23 +
G121103 * f23 +
G121203 * f23 +
G121303 * f23 +
G021000 * 0 +
G021003 * 0 +
G021300 * 0 +
G021303 * 0

H1311 =
G031010 * f01 +
G031011 * f01 +
G031012 * f01 +
G031013 * f01 +
G031310 * f01 +
G031311 * f01 +
G031312 * f01 +
G031313 * f01 +
G121010 * f23 +
G121110 * f23 +
G121210 * f23 +
G121310 * f23 +
G121013 * f23 +
G121113 * f23 +
G121213 * f23 +
G121313 * f23 +
G021010 * 0 +
G021013 * 0 +
G021310 * 0 +
G021313 * 0

H1312 =
G031020 * f01 +
G031021 * f01 +
G031022 * f01 +
G031023 * f01 +
G031320 * f01 +
G031321 * f01 +
G031322 * f01 +
G031323 * f01 +
G121020 * f23 +
G121120 * f23 +
G121220 * f23 +
G121320 * f23 +
G121023 * f23 +
G121123 * f23 +
G121223 * f23 +
G121323 * f23 +
G021020 * 0 +
G021023 * 0 +
G021320 * 0 +
G021323 * 0

H1313 =
G031030 * f01 +
G031031 * f01 +
G031032 * f01 +
G031330 * f01 +
G031331 * f01 +
G031332 * f01 +
G121030 * f23 +
G121130 * f23 +
G121230 * f23 +
G121330 * f23 +
G021030 * 0 +
G021330 * 0

H1320 =
G032000 * f01 +
G032001 * f01 +
G032002 * f01 +
G032003 * f01 +
G032300 * f01 +
G032301 * f01 +
G032302 * f01 +
G032303 * f01 +
G122000 * f23 +
G122100 * f23 +
G122200 * f23 +
G122300 * f23 +
G122003 * f23 +
G122103 * f23 +
G122203 * f23 +
G122303 * f23 +
G022000 * 0 +
G022003 * 0 +
G022300 * 0 +
G022303 * 0

H1321 =
G032010 * f01 +
G032011 * f01 +
G032012 * f01 +
G032013 * f01 +
G032310 * f01 +
G032311 * f01 +
G032312 * f01 +
G032313 * f01 +
G122010 * f23 +
G122110 * f23 +
G122210 * f23 +
G122310 * f23 +
G122013 * f23 +
G122113 * f23 +
G122213 * f23 +
G122313 * f23 +
G022010 * 0 +
G022013 * 0 +
G022310 * 0 +
G022313 * 0

H1322 =
G032020 * f01 +
G032021 * f01 +
G032022 * f01 +
G032023 * f01 +
G032320 * f01 +
G032321 * f01 +
G032322 * f01 +
G032323 * f01 +
G122020 * f23 +
G122120 * f23 +
G122220 * f23 +
G122320 * f23 +
G122023 * f23 +
G122123 * f23 +
G122223 * f23 +
G122323 * f23 +
G022020 * 0 +
G022023 * 0 +
G022320 * 0 +
G022323 * 0

H1323 =
G032030 * f01 +
G032031 * f01 +
G032032 * f01 +
G032330 * f01 +
G032331 * f01 +
G032332 * f01 +
G122030 * f23 +
G122130 * f23 +
G122230 * f23 +
G122330 * f23 +
G022030 * 0 +
G022330 * 0

H1330 =
G033000 * f01 +
G033001 * f01 +
G033002 * f01 +
G033003 * f01 +
G123000 * f23 +
G123100 * f23 +
G123200 * f23 +
G123003 * f23 +
G123103 * f23 +
G123203 * f23 +
G023000 * 0 +
G023003 * 0

H1331 =
G033010 * f01 +
G033011 * f01 +
G033012 * f01 +
G033013 * f01 +
G123010 * f23 +
G123110 * f23 +
G123210 * f23 +
G123013 * f23 +
G123113 * f23 +
G123213 * f23 +
G023010 * 0 +
G023013 * 0

H1332 =
G033020 * f01 +
G033021 * f01 +
G033022 * f01 +
G033023 * f01 +
G123020 * f23 +
G123120 * f23 +
G123220 * f23 +
G123023 * f23 +
G123123 * f23 +
G123223 * f23 +
G023020 * 0 +
G023023 * 0

H1333 =
G033030 * f01 +
G033031 * f01 +
G033032 * f01 +
G033333 * f01 +
G123030 * f23 +
G123130 * f23 +
G123230 * f23 +
G123333 * f23 +
G023030 * 0 +
G023333 * 0


d/dt(I1200)=
-(v12 + mu) * I1200 +
H1200+
nf1023 *
(G120000+ G120010+ G120020+ G120030+ 
G120100+ G120110+ G120120+ G120130+ 
G120200+ G120210+ G120220+ G120230+ 
G120300+ G120310+ G120320+ G120330)

d/dt(I1201)=
-(v12 + mu) * I1201 +
H1201+
nf10 * 
(G120001+ G120011+ G120021+ G120031+
G120101+ G120111+ G120121+ G120131+ 
G120201+ G120211+ G120221+ G120231+
G120301+ G120311+ G120321+ G120331)

d/dt(I1202)=
-(v12 + mu) * I1202+
H1202+
nf10 * (G120002+ G120012+ G120022+ G120032+
G120102+ G120112+ G120122+ G120132+
G120202+ G120212+ G120222+ G120232+
G120302+ G120312+ G120322+ G120332)

d/dt(I1203)=
-(v12 + mu) * I1203 +
H1203+
nf1023 * (G120003+ G120013+ G120023+ 
G120103+ G120113+ G120123+ 
G120203+ G120213+ G120223+ 
G120303+ G120313+ G120323)

d/dt(I1210)=
-(v12 + mu) * I1210 + 
H1210+
nf23 * (G121000+G121010+G121020+G121030+
G121100+G121110+G121120+G121130+
G121200+G121210+G121220+G121230+
G121300+G121310+G121320+G121330)

d/dt(I1211)=
-(v12 + mu) * I1211 + 
H1211+
G121001+G121011+G121021+G121031+
G121101+G121111+G121121+G121131+
G121201+G121211+G121221+G121231+
G121301+G121311+G121321+G121331

d/dt(I1212)=
-(v12 + mu) * I1212 + 
H1212 + 
G121002+ G121012+G121022+G121032+
G121102+G121112+G121122+G121132+
G121202+G121212+G121222+G121232+
G121302+G121312+G121322+G121332

d/dt(I1213)=
-(v12 + mu) * I1213 + 
H1213+
nf23 * (G121003+G121013+G121023+
G121103+G121113+G121123+
G121203+G121213+G121223+
G121303+G121313+G121323)

d/dt(I1220)=
-(v12 + mu) * I1220 + 
H1220+
nf23 * (G122000+G122010+G122020+G122030+
G122100+G122110+G122120+G122130+
G122200+G122210+G122220+G122230+
G122300+G122310+G122320+G122330)

d/dt(I1221)=
-(v12 + mu) * I1221 + 
H1221+
G122001+G122011+G122021+G122031+
G122101+G122111+G122121+G122131+
G122201+G122211+G122221+G122231+
G122301+G122311+G122321+G122331

d/dt(I1222)=
-(v12 + mu) * I1222 + 
H1222+
G122002+G122012+G122022+G122032+
G122102+G122112+G122122+G122132+
G122202+G122212+G122222+G122232+
G122302+G122312+G122322+G122332

d/dt(I1223)=
-(v12 + mu) * I1223 + 
H1223 +
nf23 * (G122003+G122013+G122023+
G122103+G122113+G122123+
G122203+G122213+G122223+
G122303+G122313+G122323)

d/dt(I1230)=
-(v12 + mu) * I1230 + 
H1230+
nf1023 * (G123000+G123010+G123020+G123030+
G123100+G123110+G123120+G123130+
G123200+G123210+G123220+G123230)

d/dt(I1231)=
-(v12 + mu) * I1231 + 
H1231+
nf10 * (G123001+G123011+G123021+G123031+
G123101+G123111+G123121+G123131+
G123201+G123211+G123221+G123231)

d/dt(I1232)=
-(v12 + mu) * I1232 + 
H1232+
nf10 * (G123002+G123012+G123022+G123032+
G123102+G123112+G123122+G123132+
G123202+G123212+G123222+G123232)

d/dt(I1233)=
-(v12 + mu) * I1233 + 
H1233+
nf1023 * (G123003+G123013+G123023+
G123103+G123113+G123123+
G123203+G123213+G123223+
G123333)

d/dt(I1300)=
-(v13 + mu) * I1300 + 
H1300+
nf1032 * (G130000+G130001+G130002+G130003+
G130100+G130101+G130102+G130103+
G130200+G130201+G130202+G130203+
G130300+G130301+G130302+G130303)

d/dt(I1301)=
-(v13 + mu) * I1301 + 
H1301+
nf10 * (G130010+G130011+G130012+G130013+
G130110+G130111+G130112+G130113+
G130210+G130211+G130212+G130213+
G130310+G130311+G130312+G130313)

d/dt(I1302)=
-(v13 + mu) * I1302 + 
H1302+
nf10 * (G130020+G130021+G130022+G130023+
G130120+G130121+G130122+G130123+
G130220+G130221+G130222+G130223+
G130320+G130321+G130322+G130323)

d/dt(I1303)=
-(v13 + mu) * I1303 + 
H1303+
nf1032 * (G130030+G130031+G130032+
G130130+G130131+G130132+
G130230+G130231+G130232+
G130330+G130331+G130332)

d/dt(I1310)=
-(v13 + mu) * I1310 + 
H1310+
nf32 * (G131000+G131001+G131002+G131003+
G131100+G131101+G131102+G131103+
G131200+G131201+G131202+G131203+
G131300+G131301+G131302+G131303)

d/dt(I1311)=
-(v13 + mu) * I1311 + 
H1311+
G131010+G131011+G131012+G131013+
G131110+G131111+G131112+G131113+
G131210+G131211+G131212+G131213+
G131310+G131311+G131312+G131313

d/dt(I1312)=
-(v13 + mu) * I1312 + 
H1312+
G131020+G131021+G131022+G131023+
G131120+G131121+G131122+G131123+
G131220+G131221+G131222+G131223+
G131320+G131321+G131322+G131323

d/dt(I1313)=
-(v13 + mu) * I1313 + 
H1313+
nf32 * (G131030+G131031+G131032+
G131130+G131131+G131132+
G131230+G131231+G131232+
G131330+G131331+G131332)

d/dt(I1320)=
-(v13 + mu) * I1320 + 
H1320+
nf32 * (G132000+G132001+G132002+G132003+
G132100+G132101+G132102+G132103+
G132200+G132201+G132202+G132203+
G132300+G132301+G132302+G132303)

d/dt(I1321)=
-(v13 + mu) * I1321 + 
H1321+
G132010+G132011+G132012+G132013+
G132110+G132111+G132112+G132113+
G132210+G132211+G132212+G132213+
G132310+G132311+G132312+G132313

d/dt(I1322)=
-(v13 + mu) * I1322 + 
H1322+
G132020+G132021+G132022+G132023+
G132120+G132121+G132122+G132123+
G132220+G132221+G132222+G132223+
G132320+G132321+G132322+G132323

d/dt(I1323)=
-(v13 + mu) * I1323 + 
H1323+
nf32 * (G132030+G132031+G132032+
G132130+G132131+G132132+
G132230+G132231+G132232+
G132330+G132331+G132332)

d/dt(I1330)=
-(v13 + mu) * I1330 + 
H1330+
nf1032 * (G133000+G133001+G133002+G133003+
G133100+G133101+G133102+G133103+
G133200+G133201+G133202+G133203)

d/dt(I1331)=
-(v13 + mu) * I1331 + 
H1331+
nf10 * (G133010+G133011+G133012+G133013+
G133110+G133111+G133112+G133113+
G133210+G133211+G133212+G133213)

d/dt(I1332)=
-(v13 + mu) * I1332 + 
H1332+
nf10 * (G133020+G133021+G133022+G133023+
G133120+G133121+G133122+G133123+
G133220+G133221+G133222+G133223)

d/dt(I1333)=
-(v13 + mu) * I1333 + 
H1333+
nf1032 * (G133030+G133031+G133032+
G133130+G133131+G133132+
G133230+G133231+G133232+
G133333)

d/dt(I0200)=
-(v02 + mu) * I0200 + 
H0200+
nf0123 * (G020000+G020010+G020020+G020030+
G021000+G021010+G021020+G021030+
G022000+G022010+G022020+G022030+
G023000+G023010+G023020+G023030)

d/dt(I0201)=
-(v02 + mu) * I0201 + 
H0201+
nf01 * (G020001+G020011+G020021+G020031+
G021001+G021011+G021021+G021031+
G022001+G022011+G022021+G022031+
G023001+G023011+G023021+G023031)

d/dt(I0202)=
-(v02 + mu) * I0202 + 
H0202+
nf01 * (G020002+G020012+G020022+G020032+
G021002+G021012+G021022+G021032+
G022002+G022012+G022022+G022032+
G023002+G023012+G023022+G023032)

d/dt(I0203)=
-(v02 + mu) * I0203 + 
H0203+
nf0123 * (G020003+G020013+G020023+
G021003+G021013+G021023+
G022003+G022013+G022023+
G023003+G023013+G023023)

d/dt(I0210)=
-(v02 + mu) * I0210 + 
H0210+
nf23 * (G020100+G020110+G020120+G020130+
G021100+G021110+G021120+G021130+
G022100+G022110+G022120+G022130+
G023100+G023110+G023120+G023130)

d/dt(I0211)=
-(v02 + mu) * I0211 + 
H0211+
G020101+G020111+G020121+G020131+
G021101+G021111+G021121+G021131+
G022101+G022111+G022121+G022131+
G023101+G023111+G023121+G023131

d/dt(I0212)=
-(v02 + mu) * I0212 + 
H0212+
G020102+G020112+G020122+G020132+
G021102+G021112+G021122+G021132+
G022102+G022112+G022122+G022132+
G023102+G023112+G023122+G023132

d/dt(I0213)=
-(v02 + mu) * I0213 + 
H0213+
nf23 * (G020103+G020113+G020123+
G021103+G021113+G021123+
G022103+G022113+G022123+
G023103+G023113+G023123)

d/dt(I0220)=
-(v02 + mu) * I0220 + 
H0220+
nf23 * (G020200+G020210+G020220+G020230+
G021200+G021210+G021220+G021230+
G022200+G022210+G022220+G022230+
G023200+G023210+G023220+G023230)

d/dt(I0221)=
-(v02 + mu) * I0221 + 
H0221+
G020201+G020211+G020221+G020231+
G021201+G021211+G021221+G021231+
G022201+G022211+G022221+G022231+
G023201+G023211+G023221+G023231

d/dt(I0222)=
-(v02 + mu) * I0222 + 
H0222+
G020202+G020212+G020222+G020232+
G021202+G021212+G021222+G021232+
G022202+G022212+G022222+G022232+
G023202+G023212+G023222+G023232

d/dt(I0223)=
-(v02 + mu) * I0223 + 
H0223+
nf23 * (G020203+G020213+G020223+
G021203+G021213+G021223+
G022203+G022213+G022223+
G023203+G023213+G023223)

d/dt(I0230)=
-(v02 + mu) * I0230 + 
H0230+
nf0123 * (G020300+G020310+G020320+G020330+
G021300+G021310+G021320+G021330+
G022300+G022310+G022320+G022330)

d/dt(I0231)=
-(v02 + mu) * I0231 + 
H0231+
nf01 * (G020301+G020311+G020321+G020331+
G021301+G021311+G021321+G021331+
G022301+G022311+G022321+G022331)

d/dt(I0232)=
-(v02 + mu) * I0232 + 
H0232+
nf01 * (G020302+G020312+G020322+G020332+
G021302+G021312+G021322+G021332+
G022302+G022312+G022322+G022332)

d/dt(I0233)=
-(v02 + mu) * I0233 + 
H0233+
nf0123 * (G020303+G020313+G020323+
G021303+G021313+G021323+
G022303+G022313+G022323+
G023333)

d/dt(I0300)=
-(v03 + mu) * I0300 + 
H0300+
nf0132 * (G030000+G030001+G030002+G030003+
G031000+G031001+G031002+G031003+
G032000+G032001+G032002+G032003+
G033000+G033001+G033002+G033003)

d/dt(I0301)=
-(v03 + mu) * I0301 + 
H0301+
nf01 * (G030010+G030011+G030012+G030013+
G031010+G031011+G031012+G031013+
G032010+G032011+G032012+G032013+
G033010+G033011+G033012+G033013)

d/dt(I0302)=
-(v03 + mu) * I0302 + 
H0302+
nf01 * (G030020+G030021+G030022+G030023+
G031020+G031021+G031022+G031023+
G032020+G032021+G032022+G032023+
G033020+G033021+G033022+G033023)

d/dt(I0303)=
-(v03 + mu) * I0303 + 
H0303+
nf0132 * (G030030+G030031+G030032+
G031030+G031031+G031032+
G032030+G032031+G032032+
G033030+G033031+G033032)

d/dt(I0310)=
-(v03 + mu) * I0310 + 
H0310+
nf32 * (G030100+G030101+G030102+G030103+
G031100+G031101+G031102+G031103+
G032100+G032101+G032102+G032103+
G033100+G033101+G033102+G033103)

d/dt(I0311)=
-(v03 + mu) * I0311 + 
H0311+
G030110+G030111+G030112+G030113+
G031110+G031111+G031112+G031113+
G032110+G032111+G032112+G032113+
G033110+G033111+G033112+G033113

d/dt(I0312)=
-(v03 + mu) * I0312 + 
H0312+
G030120+G030121+G030122+G030123+
G031120+G031121+G031122+G031123+
G032120+G032121+G032122+G032123+
G033120+G033121+G033122+G033123

d/dt(I0313)=
-(v03 + mu) * I0313 + 
H0313+
nf32 * (G030130+G030131+G030132+
G031130+G031131+G031132+
G032130+G032131+G032132+
G033130+G033131+G033132)

d/dt(I0320)=
-(v03 + mu) * I0320 + 
H0320+
nf32 * (G030200+G030201+G030202+G030203+
G031200+G031201+G031202+G031203+
G032200+G032201+G032202+G032203+
G033200+G033201+G033202+G033203)

d/dt(I0321)=
-(v03 + mu) * I0321 + 
H0321+
G030210+G030211+G030212+G030213+
G031210+G031211+G031212+G031213+
G032210+G032211+G032212+G032213+
G033210+G033211+G033212+G033213

d/dt(I0322)=
-(v03 + mu) * I0322 + 
H0322+
G030220+G030221+G030222+G030223+
G031220+G031221+G031222+G031223+
G032220+G032221+G032222+G032223+
G033220+G033221+G033222+G033223

d/dt(I0323)=
-(v03 + mu) * I0323 + 
H0323+
nf32 * (G030230+G030231+G030232+
G031230+G031231+G031232+
G032230+G032231+G032232+
G033230+G033231+G033232)

d/dt(I0330)=
-(v03 + mu) * I0330 + 
H0330+
nf0132 * (G030300+G030301+G030302+G030303+
G031300+G031301+G031302+G031303+
G032300+G032301+G032302+G032303)

d/dt(I0331)=
-(v03 + mu) * I0331 + 
H0331+
nf01 * (G030310+G030311+G030312+G030313+
G031310+G031311+G031312+G031313+
G032310+G032311+G032312+G032313)

d/dt(I0332)=  
-(v03 + mu) * I0332 +  
H0332 +
nf01 * (G030320+G030321+G030322+G030323+
G031320+G031321+G031322+G031323+
G032320+G032321+G032322+G032323)

d/dt(I0333)=
-(v03 + mu) * I0333 + 
H0333+
nf0132 * (G030330+G030331+G030332+
G031330+G031331+G031332+
G032330+G032331+G032332+
G033333)


d/dt(I1200)=
-(v+mu) * I1200 +
H1200+
nf1023 *(G120000+ G120010+ G120020+ G120030+ 
G120100+ G120110+ G120120+ G120130+ 
G120200+ G120210+ G120220+ G120230+ 
G120300+ G120310+ G120320+ G120330)

d/dt(I1201)=
-(v+mu) * I1201 +
H1201+
nf10 * (G120001+ G120011+ G120021+ G120031+
G120101+ G120111+ G120121+ G120131+ 
G120201+ G120211+ G120221+ G120231+
G120301+ G120311+ G120321+ G120331)

d/dt(I1202)=
-(v+mu) * I1202+
H1202+
nf10 * (G120002+ G120012+ G120022+ G120032+
G120102+ G120112+ G120122+ G120132+
G120202+ G120212+ G120222+ G120232+
G120302+ G120312+ G120322+ G120332)

d/dt(I1203)=
-(v+mu) * I1203 +
H1203+
nf1023 * (G120003+ G120013+ G120023+ 
G120103+ G120113+ G120123+ 
G120203+ G120213+ G120223+ 
G120303+ G120313+ G120323)

d/dt(I1210)=
-(v+mu) * I1210 + 
H1210+
nf23 * (G121000+G121010+G121020+G121030+
G121100+G121110+G121120+G121130+
G121200+G121210+G121220+G121230+
G121300+G121310+G121320+G121330)

d/dt(I1211)=
-(v+mu) * I1211 + 
H1211+
G121001+G121011+G121021+G121031+
G121101+G121111+G121121+G121131+
G121201+G121211+G121221+G121231+
G121301+G121311+G121321+G121331

d/dt(I1212)=
-(v+mu) * I1212 + 
H1212 + 
G121002+ G121012+G121022+G121032+
G121102+G121112+G121122+G121132+
G121202+G121212+G121222+G121232+
G121302+G121312+G121322+G121332

d/dt(I1213)=
-(v+mu) * I1213 + 
H1213+
nf23 * (G121003+G121013+G121023+
G121103+G121113+G121123+
G121203+G121213+G121223+
G121303+G121313+G121323)

d/dt(I1220)=
-(v+mu) * I1220 + 
H1220+
nf23 * (G122000+G122010+G122020+G122030+
G122100+G122110+G122120+G122130+
G122200+G122210+G122220+G122230+
G122300+G122310+G122320+G122330)

d/dt(I1221)=
-(v+mu) * I1221 + 
H1221+
G122001+G122011+G122021+G122031+
G122101+G122111+G122121+G122131+
G122201+G122211+G122221+G122231+
G122301+G122311+G122321+G122331

d/dt(I1222)=
-(v+mu) * I1222 + 
H1222+
G122002+G122012+G122022+G122032+
G122102+G122112+G122122+G122132+
G122202+G122212+G122222+G122232+
G122302+G122312+G122322+G122332

d/dt(I1223)=
-(v+mu) * I1223 + 
H1223 +
nf23 * (G122003+G122013+G122023+
G122103+G122113+G122123+
G122203+G122213+G122223+
G122303+G122313+G122323)

d/dt(I1230)=
-(v+mu) * I1230 + 
H1230+
nf1023 * (G123000+G123010+G123020+G123030+
G123100+G123110+G123120+G123130+
G123200+G123210+G123220+G123230)

d/dt(I1231)=
-(v+mu) * I1231 + 
H1231+
nf10 * (G123001+G123011+G123021+G123031+
G123101+G123111+G123121+G123131+
G123201+G123211+G123221+G123231)

d/dt(I1232)=
-(v+mu) * I1232 + 
H1232+
nf10 * (G123002+G123012+G123022+G123032+
G123102+G123112+G123122+G123132+
G123202+G123212+G123222+G123232)

d/dt(I1233)=
-(v+mu) * I1233 + 
H1233+
nf1023 * (G123003+G123013+G123023+
G123103+G123113+G123123+
G123203+G123213+G123223+
G123333)

d/dt(I1300)=
-(v+mu) * I1300 + 
H1300+
nf1032 * (G130000+G130001+G130002+G130003+
G130100+G130101+G130102+G130103+
G130200+G130201+G130202+G130203+
G130300+G130301+G130302+G130303)

d/dt(I1301)=
-(v+mu) * I1301 + 
H1301+
nf10 * (G130010+G130011+G130012+G130013+
G130110+G130111+G130112+G130113+
G130210+G130211+G130212+G130213+
G130310+G130311+G130312+G130313)

d/dt(I1302)=
-(v+mu) * I1302 + 
H1302+
nf10 * (G130020+G130021+G130022+G130023+
G130120+G130121+G130122+G130123+
G130220+G130221+G130222+G130223+
G130320+G130321+G130322+G130323)

d/dt(I1303)=
-(v+mu) * I1303 + 
H1303+
nf1032 * (G130030+G130031+G130032+
G130130+G130131+G130132+
G130230+G130231+G130232+
G130330+G130331+G130332)

d/dt(I1310)=
-(v+mu) * I1310 + 
H1310+
nf32 * (G131000+G131001+G131002+G131003+
G131100+G131101+G131102+G131103+
G131200+G131201+G131202+G131203+
G131300+G131301+G131302+G131303)

d/dt(I1311)=
-(v+mu) * I1311 + 
H1311+
G131010+G131011+G131012+G131013+
G131110+G131111+G131112+G131113+
G131210+G131211+G131212+G131213+
G131310+G131311+G131312+G131313

d/dt(I1312)=
-(v+mu) * I1312 + 
H1312+
G131020+G131021+G131022+G131023+
G131120+G131121+G131122+G131123+
G131220+G131221+G131222+G131223+
G131320+G131321+G131322+G131323

d/dt(I1313)=
-(v+mu) * I1313 + 
H1313+
nf32 * (G131030+G131031+G131032+
G131130+G131131+G131132+
G131230+G131231+G131232+
G131330+G131331+G131332)

d/dt(I1320)=
-(v+mu) * I1320 + 
H1320+
nf32 * (G132000+G132001+G132002+G132003+
G132100+G132101+G132102+G132103+
G132200+G132201+G132202+G132203+
G132300+G132301+G132302+G132303)

d/dt(I1321)=
-(v+mu) * I1321 + 
H1321+
G132010+G132011+G132012+G132013+
G132110+G132111+G132112+G132113+
G132210+G132211+G132212+G132213+
G132310+G132311+G132312+G132313

d/dt(I1322)=
-(v+mu) * I1322 + 
H1322+
G132020+G132021+G132022+G132023+
G132120+G132121+G132122+G132123+
G132220+G132221+G132222+G132223+
G132320+G132321+G132322+G132323

d/dt(I1323)=
-(v+mu) * I1323 + 
H1323+
nf32 * (G132030+G132031+G132032+
G132130+G132131+G132132+
G132230+G132231+G132232+
G132330+G132331+G132332)

d/dt(I1330)=
-(v+mu) * I1330 + 
H1330+
nf1032 * (G133000+G133001+G133002+G133003+
G133100+G133101+G133102+G133103+
G133200+G133201+G133202+G133203)

d/dt(I1331)=
-(v+mu) * I1331 + 
H1331+
nf10 * (G133010+G133011+G133012+G133013+
G133110+G133111+G133112+G133113+
G133210+G133211+G133212+G133213)

d/dt(I1332)=
-(v+mu) * I1332 + 
H1332+
nf10 * (G133020+G133021+G133022+G133023+
G133120+G133121+G133122+G133123+
G133220+G133221+G133222+G133223)

d/dt(I1333)=
-(v+mu) * I1333 + 
H1333+
nf1032 * (G133030+G133031+G133032+
G133130+G133131+G133132+
G133230+G133231+G133232+
G133333)

d/dt(I0200)=
-(v+mu) * I0200 + 
H0200+
nf0123 * (G020000+G020010+G020020+G020030+
G021000+G021010+G021020+G021030+
G022000+G022010+G022020+G022030+
G023000+G023010+G023020+G023030)

d/dt(I0201)=
-(v+mu) * I0201 + 
H0201+
nf01 * (G020001+G020011+G020021+G020031+
G021001+G021011+G021021+G021031+
G022001+G022011+G022021+G022031+
G023001+G023011+G023021+G023031)

d/dt(I0202)=
-(v+mu) * I0202 + 
H0202+
nf01 * (G020002+G020012+G020022+G020032+
G021002+G021012+G021022+G021032+
G022002+G022012+G022022+G022032+
G023002+G023012+G023022+G023032)

d/dt(I0203)=
-(v+mu) * I0203 + 
H0203+
nf0123 * (G020003+G020013+G020023+
G021003+G021013+G021023+
G022003+G022013+G022023+
G023003+G023013+G023023)

d/dt(I0210)=
-(v+mu) * I0210 + 
H0210+
nf23 * (G020100+G020110+G020120+G020130+
G021100+G021110+G021120+G021130+
G022100+G022110+G022120+G022130+
G023100+G023110+G023120+G023130)

d/dt(I0211)=
-(v+mu) * I0211 + 
H0211+
G020101+G020111+G020121+G020131+
G021101+G021111+G021121+G021131+
G022101+G022111+G022121+G022131+
G023101+G023111+G023121+G023131

d/dt(I0212)=
-(v+mu) * I0212 + 
H0212+
G020102+G020112+G020122+G020132+
G021102+G021112+G021122+G021132+
G022102+G022112+G022122+G022132+
G023102+G023112+G023122+G023132

d/dt(I0213)=
-(v+mu) * I0213 + 
H0213+
nf23 * (G020103+G020113+G020123+
G021103+G021113+G021123+
G022103+G022113+G022123+
G023103+G023113+G023123)

d/dt(I0220)=
-(v+mu) * I0220 + 
H0220+
nf23 * (G020200+G020210+G020220+G020230+
G021200+G021210+G021220+G021230+
G022200+G022210+G022220+G022230+
G023200+G023210+G023220+G023230)

d/dt(I0221)=
-(v+mu) * I0221 + 
H0221+
G020201+G020211+G020221+G020231+
G021201+G021211+G021221+G021231+
G022201+G022211+G022221+G022231+
G023201+G023211+G023221+G023231

d/dt(I0222)=
-(v+mu) * I0222 + 
H0222+
G020202+G020212+G020222+G020232+
G021202+G021212+G021222+G021232+
G022202+G022212+G022222+G022232+
G023202+G023212+G023222+G023232

d/dt(I0223)=
-(v+mu) * I0223 + 
H0223+
nf23 * (G020203+G020213+G020223+
G021203+G021213+G021223+
G022203+G022213+G022223+
G023203+G023213+G023223)

d/dt(I0230)=
-(v+mu) * I0230 + 
H0230+
nf0123 * (G020300+G020310+G020320+G020330+
G021300+G021310+G021320+G021330+
G022300+G022310+G022320+G022330)

d/dt(I0231)=
-(v+mu) * I0231 + 
H0231+
nf01 * (G020301+G020311+G020321+G020331+
G021301+G021311+G021321+G021331+
G022301+G022311+G022321+G022331)

d/dt(I0232)=
-(v+mu) * I0232 + 
H0232+
nf01 * (G020302+G020312+G020322+G020332+
G021302+G021312+G021322+G021332+
G022302+G022312+G022322+G022332)

d/dt(I0233)=
-(v+mu) * I0233 + 
H0233+
nf0123 * (G020303+G020313+G020323+
G021303+G021313+G021323+
G022303+G022313+G022323+
G023333)

d/dt(I0300)=
-(v+mu) * I0300 + 
H0300+
nf0132 * (G030000+G030001+G030002+G030003+
G031000+G031001+G031002+G031003+
G032000+G032001+G032002+G032003+
G033000+G033001+G033002+G033003)

d/dt(I0301)=
-(v+mu) * I0301 + 
H0301+
nf01 * (G030010+G030011+G030012+G030013+
G031010+G031011+G031012+G031013+
G032010+G032011+G032012+G032013+
G033010+G033011+G033012+G033013)

d/dt(I0302)=
-(v+mu) * I0302 + 
H0302+
nf01 * (G030020+G030021+G030022+G030023+
G031020+G031021+G031022+G031023+
G032020+G032021+G032022+G032023+
G033020+G033021+G033022+G033023)

d/dt(I0303)=
-(v+mu) * I0303 + 
H0303+
nf0132 * (G030030+G030031+G030032+
G031030+G031031+G031032+
G032030+G032031+G032032+
G033030+G033031+G033032)

d/dt(I0310)=
-(v+mu) * I0310 + 
H0310+
nf32 * (G030100+G030101+G030102+G030103+
G031100+G031101+G031102+G031103+
G032100+G032101+G032102+G032103+
G033100+G033101+G033102+G033103)

d/dt(I0311)=
-(v+mu) * I0311 + 
H0311+
G030110+G030111+G030112+G030113+
G031110+G031111+G031112+G031113+
G032110+G032111+G032112+G032113+
G033110+G033111+G033112+G033113

d/dt(I0312)=
-(v+mu) * I0312 + 
H0312+
G030120+G030121+G030122+G030123+
G031120+G031121+G031122+G031123+
G032120+G032121+G032122+G032123+
G033120+G033121+G033122+G033123

d/dt(I0313)=
-(v+mu) * I0313 + 
H0313+
nf32 * (G030130+G030131+G030132+
G031130+G031131+G031132+
G032130+G032131+G032132+
G033130+G033131+G033132)

d/dt(I0320)=
-(v+mu) * I0320 + 
H0320+
nf32 * (G030200+G030201+G030202+G030203+
G031200+G031201+G031202+G031203+
G032200+G032201+G032202+G032203+
G033200+G033201+G033202+G033203)

d/dt(I0321)=
-(v+mu) * I0321 + 
H0321+
G030210+G030211+G030212+G030213+
G031210+G031211+G031212+G031213+
G032210+G032211+G032212+G032213+
G033210+G033211+G033212+G033213

d/dt(I0322)=
-(v+mu) * I0322 + 
H0322+
G030220+G030221+G030222+G030223+
G031220+G031221+G031222+G031223+
G032220+G032221+G032222+G032223+
G033220+G033221+G033222+G033223

d/dt(I0323)=
-(v+mu) * I0323 + 
H0323+
nf32 * (G030230+G030231+G030232+
G031230+G031231+G031232+
G032230+G032231+G032232+
G033230+G033231+G033232)

d/dt(I0330)=
-(v+mu) * I0330 + 
H0330+
nf0132 * (G030300+G030301+G030302+G030303+
G031300+G031301+G031302+G031303+
G032300+G032301+G032302+G032303)

d/dt(I0331)=
-(v+mu) * I0331 + 
H0331+
nf01 * (G030310+G030311+G030312+G030313+
G031310+G031311+G031312+G031313+
G032310+G032311+G032312+G032313)

d/dt(I0332)=  
-(v+mu) * I0332 +  
H0332 +
nf01 * (G030320+G030321+G030322+G030323+
G031320+G031321+G031322+G031323+
G032320+G032321+G032322+G032323)

d/dt(I0333)=
-(v+mu) * I0333 + 
H0333+
nf0132 * (G030330+G030331+G030332+
G031330+G031331+G031332+
G032330+G032331+G032332+
G033333)


d/dt(I1200)=
-(v12 + mu) * I1200 +
H1200+
nf1023 *
(G120000+ G120010+ G120020+ G120030+ 
G120100+ G120110+ G120120+ G120130+ 
G120200+ G120210+ G120220+ G120230+ 
G120300+ G120310+ G120320+ G120330)

d/dt(I1201)=
-(v12 + mu) * I1201 +
H1201+
nf10 * 
(G120001+ G120011+ G120021+ G120031+
G120101+ G120111+ G120121+ G120131+ 
G120201+ G120211+ G120221+ G120231+
G120301+ G120311+ G120321+ G120331)

d/dt(I1202)=
-(v12 + mu) * I1202+
H1202+
nf10 * (G120002+ G120012+ G120022+ G120032+
G120102+ G120112+ G120122+ G120132+
G120202+ G120212+ G120222+ G120232+
G120302+ G120312+ G120322+ G120332)

d/dt(I1203)=
-(v12 + mu) * I1203 +
H1203+
nf1023 * (G120003+ G120013+ G120023+ 
G120103+ G120113+ G120123+ 
G120203+ G120213+ G120223+ 
G120303+ G120313+ G120323)

d/dt(I1210)=
-(v12 + mu) * I1210 + 
H1210+
nf23 * (G121000+G121010+G121020+G121030+
G121100+G121110+G121120+G121130+
G121200+G121210+G121220+G121230+
G121300+G121310+G121320+G121330)

d/dt(I1211)=
-(v12 + mu) * I1211 + 
H1211+
G121001+G121011+G121021+G121031+
G121101+G121111+G121121+G121131+
G121201+G121211+G121221+G121231+
G121301+G121311+G121321+G121331

d/dt(I1212)=
-(v12 + mu) * I1212 + 
H1212 + 
G121002+ G121012+G121022+G121032+
G121102+G121112+G121122+G121132+
G121202+G121212+G121222+G121232+
G121302+G121312+G121322+G121332

d/dt(I1213)=
-(v12 + mu) * I1213 + 
H1213+
nf23 * (G121003+G121013+G121023+
G121103+G121113+G121123+
G121203+G121213+G121223+
G121303+G121313+G121323)

d/dt(I1220)=
-(v12 + mu) * I1220 + 
H1220+
nf23 * (G122000+G122010+G122020+G122030+
G122100+G122110+G122120+G122130+
G122200+G122210+G122220+G122230+
G122300+G122310+G122320+G122330)

d/dt(I1221)=
-(v12 + mu) * I1221 + 
H1221+
G122001+G122011+G122021+G122031+
G122101+G122111+G122121+G122131+
G122201+G122211+G122221+G122231+
G122301+G122311+G122321+G122331

d/dt(I1222)=
-(v12 + mu) * I1222 + 
H1222+
G122002+G122012+G122022+G122032+
G122102+G122112+G122122+G122132+
G122202+G122212+G122222+G122232+
G122302+G122312+G122322+G122332

d/dt(I1223)=
-(v12 + mu) * I1223 + 
H1223 +
nf23 * (G122003+G122013+G122023+
G122103+G122113+G122123+
G122203+G122213+G122223+
G122303+G122313+G122323)

d/dt(I1230)=
-(v12 + mu) * I1230 + 
H1230+
nf1023 * (G123000+G123010+G123020+G123030+
G123100+G123110+G123120+G123130+
G123200+G123210+G123220+G123230)

d/dt(I1231)=
-(v12 + mu) * I1231 + 
H1231+
nf10 * (G123001+G123011+G123021+G123031+
G123101+G123111+G123121+G123131+
G123201+G123211+G123221+G123231)

d/dt(I1232)=
-(v12 + mu) * I1232 + 
H1232+
nf10 * (G123002+G123012+G123022+G123032+
G123102+G123112+G123122+G123132+
G123202+G123212+G123222+G123232)

d/dt(I1233)=
-(v12 + mu) * I1233 + 
H1233+
nf1023 * (G123003+G123013+G123023+
G123103+G123113+G123123+
G123203+G123213+G123223+
G123333)

d/dt(I1300)=
-(v13 + mu) * I1300 + 
H1300+
nf1032 * (G130000+G130001+G130002+G130003+
G130100+G130101+G130102+G130103+
G130200+G130201+G130202+G130203+
G130300+G130301+G130302+G130303)

d/dt(I1301)=
-(v13 + mu) * I1301 + 
H1301+
nf10 * (G130010+G130011+G130012+G130013+
G130110+G130111+G130112+G130113+
G130210+G130211+G130212+G130213+
G130310+G130311+G130312+G130313)

d/dt(I1302)=
-(v13 + mu) * I1302 + 
H1302+
nf10 * (G130020+G130021+G130022+G130023+
G130120+G130121+G130122+G130123+
G130220+G130221+G130222+G130223+
G130320+G130321+G130322+G130323)

d/dt(I1303)=
-(v13 + mu) * I1303 + 
H1303+
nf1032 * (G130030+G130031+G130032+
G130130+G130131+G130132+
G130230+G130231+G130232+
G130330+G130331+G130332)

d/dt(I1310)=
-(v13 + mu) * I1310 + 
H1310+
nf32 * (G131000+G131001+G131002+G131003+
G131100+G131101+G131102+G131103+
G131200+G131201+G131202+G131203+
G131300+G131301+G131302+G131303)

d/dt(I1311)=
-(v13 + mu) * I1311 + 
H1311+
G131010+G131011+G131012+G131013+
G131110+G131111+G131112+G131113+
G131210+G131211+G131212+G131213+
G131310+G131311+G131312+G131313

d/dt(I1312)=
-(v13 + mu) * I1312 + 
H1312+
G131020+G131021+G131022+G131023+
G131120+G131121+G131122+G131123+
G131220+G131221+G131222+G131223+
G131320+G131321+G131322+G131323

d/dt(I1313)=
-(v13 + mu) * I1313 + 
H1313+
nf32 * (G131030+G131031+G131032+
G131130+G131131+G131132+
G131230+G131231+G131232+
G131330+G131331+G131332)

d/dt(I1320)=
-(v13 + mu) * I1320 + 
H1320+
nf32 * (G132000+G132001+G132002+G132003+
G132100+G132101+G132102+G132103+
G132200+G132201+G132202+G132203+
G132300+G132301+G132302+G132303)

d/dt(I1321)=
-(v13 + mu) * I1321 + 
H1321+
G132010+G132011+G132012+G132013+
G132110+G132111+G132112+G132113+
G132210+G132211+G132212+G132213+
G132310+G132311+G132312+G132313

d/dt(I1322)=
-(v13 + mu) * I1322 + 
H1322+
G132020+G132021+G132022+G132023+
G132120+G132121+G132122+G132123+
G132220+G132221+G132222+G132223+
G132320+G132321+G132322+G132323

d/dt(I1323)=
-(v13 + mu) * I1323 + 
H1323+
nf32 * (G132030+G132031+G132032+
G132130+G132131+G132132+
G132230+G132231+G132232+
G132330+G132331+G132332)

d/dt(I1330)=
-(v13 + mu) * I1330 + 
H1330+
nf1032 * (G133000+G133001+G133002+G133003+
G133100+G133101+G133102+G133103+
G133200+G133201+G133202+G133203)

d/dt(I1331)=
-(v13 + mu) * I1331 + 
H1331+
nf10 * (G133010+G133011+G133012+G133013+
G133110+G133111+G133112+G133113+
G133210+G133211+G133212+G133213)

d/dt(I1332)=
-(v13 + mu) * I1332 + 
H1332+
nf10 * (G133020+G133021+G133022+G133023+
G133120+G133121+G133122+G133123+
G133220+G133221+G133222+G133223)

d/dt(I1333)=
-(v13 + mu) * I1333 + 
H1333+
nf1032 * (G133030+G133031+G133032+
G133130+G133131+G133132+
G133230+G133231+G133232+
G133333)

d/dt(I0200)=
-(v02 + mu) * I0200 + 
H0200+
nf0123 * (G020000+G020010+G020020+G020030+
G021000+G021010+G021020+G021030+
G022000+G022010+G022020+G022030+
G023000+G023010+G023020+G023030)

d/dt(I0201)=
-(v02 + mu) * I0201 + 
H0201+
nf01 * (G020001+G020011+G020021+G020031+
G021001+G021011+G021021+G021031+
G022001+G022011+G022021+G022031+
G023001+G023011+G023021+G023031)

d/dt(I0202)=
-(v02 + mu) * I0202 + 
H0202+
nf01 * (G020002+G020012+G020022+G020032+
G021002+G021012+G021022+G021032+
G022002+G022012+G022022+G022032+
G023002+G023012+G023022+G023032)

d/dt(I0203)=
-(v02 + mu) * I0203 + 
H0203+
nf0123 * (G020003+G020013+G020023+
G021003+G021013+G021023+
G022003+G022013+G022023+
G023003+G023013+G023023)

d/dt(I0210)=
-(v02 + mu) * I0210 + 
H0210+
nf23 * (G020100+G020110+G020120+G020130+
G021100+G021110+G021120+G021130+
G022100+G022110+G022120+G022130+
G023100+G023110+G023120+G023130)

d/dt(I0211)=
-(v02 + mu) * I0211 + 
H0211+
G020101+G020111+G020121+G020131+
G021101+G021111+G021121+G021131+
G022101+G022111+G022121+G022131+
G023101+G023111+G023121+G023131

d/dt(I0212)=
-(v02 + mu) * I0212 + 
H0212+
G020102+G020112+G020122+G020132+
G021102+G021112+G021122+G021132+
G022102+G022112+G022122+G022132+
G023102+G023112+G023122+G023132

d/dt(I0213)=
-(v02 + mu) * I0213 + 
H0213+
nf23 * (G020103+G020113+G020123+
G021103+G021113+G021123+
G022103+G022113+G022123+
G023103+G023113+G023123)

d/dt(I0220)=
-(v02 + mu) * I0220 + 
H0220+
nf23 * (G020200+G020210+G020220+G020230+
G021200+G021210+G021220+G021230+
G022200+G022210+G022220+G022230+
G023200+G023210+G023220+G023230)

d/dt(I0221)=
-(v02 + mu) * I0221 + 
H0221+
G020201+G020211+G020221+G020231+
G021201+G021211+G021221+G021231+
G022201+G022211+G022221+G022231+
G023201+G023211+G023221+G023231

d/dt(I0222)=
-(v02 + mu) * I0222 + 
H0222+
G020202+G020212+G020222+G020232+
G021202+G021212+G021222+G021232+
G022202+G022212+G022222+G022232+
G023202+G023212+G023222+G023232

d/dt(I0223)=
-(v02 + mu) * I0223 + 
H0223+
nf23 * (G020203+G020213+G020223+
G021203+G021213+G021223+
G022203+G022213+G022223+
G023203+G023213+G023223)

d/dt(I0230)=
-(v02 + mu) * I0230 + 
H0230+
nf0123 * (G020300+G020310+G020320+G020330+
G021300+G021310+G021320+G021330+
G022300+G022310+G022320+G022330)

d/dt(I0231)=
-(v02 + mu) * I0231 + 
H0231+
nf01 * (G020301+G020311+G020321+G020331+
G021301+G021311+G021321+G021331+
G022301+G022311+G022321+G022331)

d/dt(I0232)=
-(v02 + mu) * I0232 + 
H0232+
nf01 * (G020302+G020312+G020322+G020332+
G021302+G021312+G021322+G021332+
G022302+G022312+G022322+G022332)

d/dt(I0233)=
-(v02 + mu) * I0233 + 
H0233+
nf0123 * (G020303+G020313+G020323+
G021303+G021313+G021323+
G022303+G022313+G022323+
G023333)

d/dt(I0300)=
-(v03 + mu) * I0300 + 
H0300+
nf0132 * (G030000+G030001+G030002+G030003+
G031000+G031001+G031002+G031003+
G032000+G032001+G032002+G032003+
G033000+G033001+G033002+G033003)

d/dt(I0301)=
-(v03 + mu) * I0301 + 
H0301+
nf01 * (G030010+G030011+G030012+G030013+
G031010+G031011+G031012+G031013+
G032010+G032011+G032012+G032013+
G033010+G033011+G033012+G033013)

d/dt(I0302)=
-(v03 + mu) * I0302 + 
H0302+
nf01 * (G030020+G030021+G030022+G030023+
G031020+G031021+G031022+G031023+
G032020+G032021+G032022+G032023+
G033020+G033021+G033022+G033023)

d/dt(I0303)=
-(v03 + mu) * I0303 + 
H0303+
nf0132 * (G030030+G030031+G030032+
G031030+G031031+G031032+
G032030+G032031+G032032+
G033030+G033031+G033032)

d/dt(I0310)=
-(v03 + mu) * I0310 + 
H0310+
nf32 * (G030100+G030101+G030102+G030103+
G031100+G031101+G031102+G031103+
G032100+G032101+G032102+G032103+
G033100+G033101+G033102+G033103)

d/dt(I0311)=
-(v03 + mu) * I0311 + 
H0311+
G030110+G030111+G030112+G030113+
G031110+G031111+G031112+G031113+
G032110+G032111+G032112+G032113+
G033110+G033111+G033112+G033113

d/dt(I0312)=
-(v03 + mu) * I0312 + 
H0312+
G030120+G030121+G030122+G030123+
G031120+G031121+G031122+G031123+
G032120+G032121+G032122+G032123+
G033120+G033121+G033122+G033123

d/dt(I0313)=
-(v03 + mu) * I0313 + 
H0313+
nf32 * (G030130+G030131+G030132+
G031130+G031131+G031132+
G032130+G032131+G032132+
G033130+G033131+G033132)

d/dt(I0320)=
-(v03 + mu) * I0320 + 
H0320+
nf32 * (G030200+G030201+G030202+G030203+
G031200+G031201+G031202+G031203+
G032200+G032201+G032202+G032203+
G033200+G033201+G033202+G033203)

d/dt(I0321)=
-(v03 + mu) * I0321 + 
H0321+
G030210+G030211+G030212+G030213+
G031210+G031211+G031212+G031213+
G032210+G032211+G032212+G032213+
G033210+G033211+G033212+G033213

d/dt(I0322)=
-(v03 + mu) * I0322 + 
H0322+
G030220+G030221+G030222+G030223+
G031220+G031221+G031222+G031223+
G032220+G032221+G032222+G032223+
G033220+G033221+G033222+G033223

d/dt(I0323)=
-(v03 + mu) * I0323 + 
H0323+
nf32 * (G030230+G030231+G030232+
G031230+G031231+G031232+
G032230+G032231+G032232+
G033230+G033231+G033232)

d/dt(I0330)=
-(v03 + mu) * I0330 + 
H0330+
nf0132 * (G030300+G030301+G030302+G030303+
G031300+G031301+G031302+G031303+
G032300+G032301+G032302+G032303)

d/dt(I0331)=
-(v03 + mu) * I0331 + 
H0331+
nf01 * (G030310+G030311+G030312+G030313+
G031310+G031311+G031312+G031313+
G032310+G032311+G032312+G032313)

d/dt(I0332)=  
-(v03 + mu) * I0332 +  
H0332 +
nf01 * (G030320+G030321+G030322+G030323+
G031320+G031321+G031322+G031323+
G032320+G032321+G032322+G032323)

d/dt(I0333)=
-(v03 + mu) * I0333 + 
H0333+
nf0132 * (G030330+G030331+G030332+
G031330+G031331+G031332+
G032330+G032331+G032332+
G033333)


VR0000 = -mu * R0000
VR0001 = -mu * R0001
VR0002 = -mu * R0002
VR0003 = -mu * R0003
VR0010 = -mu * R0010
VR0011 = -mu * R0011
VR0012 = -mu * R0012
VR0013 = -mu * R0013
VR0020 = -mu * R0020
VR0021 = -mu * R0021
VR0022 = -mu * R0022
VR0023 = -mu * R0023
VR0030 = -mu * R0030
VR0031 = -mu * R0031
VR0032 = -mu * R0032
VR0100 = -mu * R0100
VR0101 = -mu * R0101
VR0102 = -mu * R0102
VR0103 = -mu * R0103
VR0110 = -mu * R0110
VR0111 = -mu * R0111
VR0112 = -mu * R0112
VR0113 = -mu * R0113
VR0120 = -mu * R0120
VR0121 = -mu * R0121
VR0122 = -mu * R0122
VR0123 = -mu * R0123
VR0130 = -mu * R0130
VR0131 = -mu * R0131
VR0132 = -mu * R0132
VR0200 = -mu * R0200
VR0201 = -mu * R0201
VR0202 = -mu * R0202 + v13*I1300
VR0203 = -mu * R0203
VR0210 = -mu * R0210
VR0211 = -mu * R0211
VR0212 = -mu * R0212 + v13*I1301
VR0213 = -mu * R0213
VR0220 = -mu * R0220 + v12*I1200 
VR0221 = -mu * R0221 + v12*I1201
VR0222 = -mu * R0222 + v12*I1202 + v13*I1302
VR0223 = -mu * R0223 + v12*I1203
VR0230 = -mu * R0230 
VR0231 = -mu * R0231
VR0232 = -mu * R0232 + v13*I1303
VR0300 = -mu * R0300
VR0301 = -mu * R0301
VR0302 = -mu * R0302
VR0303 = -mu * R0303
VR0310 = -mu * R0310
VR0311 = -mu * R0311
VR0312 = -mu * R0312
VR0313 = -mu * R0313
VR0320 = -mu * R0320
VR0321 = -mu * R0321
VR0322 = -mu * R0322
VR0323 = -mu * R0323
VR0330 = -mu * R0330
VR0331 = -mu * R0331
VR0332 = -mu * R0332
VR1000 = -mu * R1000
VR1001 = -mu * R1001
VR1002 = -mu * R1002
VR1003 = -mu * R1003
VR1010 = -mu * R1010
VR1011 = -mu * R1011
VR1012 = -mu * R1012
VR1013 = -mu * R1013
VR1020 = -mu * R1020
VR1021 = -mu * R1021
VR1022 = -mu * R1022
VR1023 = -mu * R1023
VR1030 = -mu * R1030
VR1031 = -mu * R1031
VR1032 = -mu * R1032
VR1100 = -mu * R1100
VR1101 = -mu * R1101
VR1102 = -mu * R1102
VR1103 = -mu * R1103
VR1110 = -mu * R1110
VR1111 = -mu * R1111
VR1112 = -mu * R1112
VR1113 = -mu * R1113
VR1120 = -mu * R1120
VR1121 = -mu * R1121
VR1122 = -mu * R1122
VR1123 = -mu * R1123
VR1130 = -mu * R1130
VR1131 = -mu * R1131
VR1132 = -mu * R1132
VR1200 = -mu * R1200
VR1201 = -mu * R1201
VR1202 = -mu * R1202 + v13*I1310
VR1203 = -mu * R1203
VR1210 = -mu * R1210
VR1211 = -mu * R1211
VR1212 = -mu * R1212 + v13*I1311
VR1213 = -mu * R1213
VR1220 = -mu * R1220 + v12*I1210
VR1221 = -mu * R1221 + v12*I1211
VR1222 = -mu * R1222 + v12*I1212 +v13*I1312
VR1223 = -mu * R1223 + v12*I1213
VR1230 = -mu * R1230
VR1231 = -mu * R1231
VR1232 = -mu * R1232 + v13*I1313
VR1300 = -mu * R1300
VR1301 = -mu * R1301
VR1302 = -mu * R1302
VR1303 = -mu * R1303
VR1310 = -mu * R1310
VR1311 = -mu * R1311
VR1312 = -mu * R1312
VR1313 = -mu * R1313
VR1320 = -mu * R1320
VR1321 = -mu * R1321
VR1322 = -mu * R1322 
VR1323 = -mu * R1323
VR1330 = -mu * R1330
VR1331 = -mu * R1331
VR1332 = -mu * R1332
VR2000 = -mu * R2000
VR2001 = -mu * R2001
VR2002 = -mu * R2002 + v03*I0300
VR2003 = -mu * R2003
VR2010 = -mu * R2010
VR2011 = -mu * R2011
VR2012 = -mu * R2012 + v03*I0301
VR2013 = -mu * R2013
VR2020 = -mu * R2020 + v02*I0200
VR2021 = -mu * R2021 + v02*I0201
VR2022 = -mu * R2022 + v02*I0202 +v03*I0302
VR2023 = -mu * R2023 + v02*I0203
VR2030 = -mu * R2030
VR2031 = -mu * R2031
VR2032 = -mu * R2032 + v03*I0303
VR2100 = -mu * R2100
VR2101 = -mu * R2101
VR2102 = -mu * R2102 + v03*I0310
VR2103 = -mu * R2103
VR2110 = -mu * R2110
VR2111 = -mu * R2111
VR2112 = -mu * R2112 + v03*I0311
VR2113 = -mu * R2113
VR2120 = -mu * R2120 + v02*I0210
VR2121 = -mu * R2121 + v02*I0211
VR2122 = -mu * R2122 + v02*I0212 +v03*I0312
VR2123 = -mu * R2123 + v02*I0213
VR2130 = -mu * R2130
VR2131 = -mu * R2131
VR2132 = -mu * R2132 + v03*I0313
VR2200 = -mu * R2200
VR2201 = -mu * R2201
VR2202 = -mu * R2202 + v03*I0320 + v13*I1320
VR2203 = -mu * R2203
VR2210 = -mu * R2210
VR2211 = -mu * R2211
VR2212 = -mu * R2212 + v03*I0321 + v13*I1321
VR2213 = -mu * R2213
VR2220 = -mu * R2220 + v02*I0220 + v12*I1220
VR2221 = -mu * R2221 + v02*I0221 + v12*I1221
VR2222 = -mu * R2222 + v02*I0222 + v12*I1222 + v03*I0322 +v13*I1322
VR2223 = -mu * R2223 + v02*I0223 + v12*I1223
VR2230 = -mu * R2230
VR2231 = -mu * R2231
VR2232 = -mu * R2232 + v03*I0323 + v13*I1323
VR2300 = -mu * R2300
VR2301 = -mu * R2301
VR2302 = -mu * R2302 + v03*I0330
VR2303 = -mu * R2303
VR2310 = -mu * R2310
VR2311 = -mu * R2311
VR2312 = -mu * R2312 + v03*I0331
VR2313 = -mu * R2313
VR2320 = -mu * R2320 + v02*I0230
VR2321 = -mu * R2321 + v02*I0231
VR2322 = -mu * R2322 + v02*I0232 + v03*I0332
VR2323 = -mu * R2323 + v02*I0233
VR2330 = -mu * R2330
VR2331 = -mu * R2331
VR2332 = -mu * R2332 + v03*I0333
VR3000 = -mu * R3000
VR3001 = -mu * R3001
VR3002 = -mu * R3002
VR3003 = -mu * R3003
VR3010 = -mu * R3010
VR3011 = -mu * R3011
VR3012 = -mu * R3012
VR3013 = -mu * R3013
VR3020 = -mu * R3020
VR3021 = -mu * R3021
VR3022 = -mu * R3022
VR3023 = -mu * R3023
VR3030 = -mu * R3030
VR3031 = -mu * R3031
VR3032 = -mu * R3032
VR3100 = -mu * R3100
VR3101 = -mu * R3101
VR3102 = -mu * R3102
VR3103 = -mu * R3103
VR3110 = -mu * R3110
VR3111 = -mu * R3111
VR3112 = -mu * R3112
VR3113 = -mu * R3113
VR3120 = -mu * R3120
VR3121 = -mu * R3121
VR3122 = -mu * R3122
VR3123 = -mu * R3123
VR3130 = -mu * R3130
VR3131 = -mu * R3131
VR3132 = -mu * R3132
VR3200 = -mu * R3200
VR3201 = -mu * R3201
VR3202 = -mu * R3202 + v13*I1330
VR3203 = -mu * R3203
VR3210 = -mu * R3210
VR3211 = -mu * R3211
VR3212 = -mu * R3212 + v13*I1331
VR3213 = -mu * R3213
VR3220 = -mu * R3220 + v12*I1230
VR3221 = -mu * R3221 + v12*I1231
VR3222 = -mu * R3222 + v13*I1332 + v12*I1232
VR3223 = -mu * R3223 +v12*I1233
VR3230 = -mu * R3230
VR3231 = -mu * R3231
VR3232 = -mu * R3232 + v13*I1333
VR3333 = -mu * R3333 + mu*(TotI + TotR)

{
The following functions formulate the amount of population that is waning into each R****. The w** parameters have the first diget representing the allele where wanning is parameterized and the second diget represents the current waning level to which wanning is occurring. Waning only occurs from waning levels 2 and 1. 3 has nothing to wane and 0 has to place to wane to. But we set the level of immunity at wanug state 0 with the parameters nu0, nu1, nu2, and nu3 for the different alleles which have waned to zero. The w**** variables have waning into them specified in the series of first lines and the waning out of them in the last line.
}

W0000 = 
  w01*R1000 
+ w11*R0100
+w21*R0010
+w31*R0001
-(0+0+0+0)*R0000

W0001 = 
  w01*R1001 
+ w11*R0101
+w21*R0011
+w32*R0002
-(0+0+0+w31)*R0001

W0002 = 
  w01*R1002 
+ w11*R0102
+w21*R0012
+0*R0003
-(0+0+0+w32)*R0002

W0010 = 
  w01*R1010 
+ w11*R0110
+w22*R0020
+w31*R0011
-(0+0+w21+0)*R0010

W0011 = 
  w01*R1011 
+ w11*R0111
+w22*R0021
+w32*R0012
-(0+0+w21+w31)*R0011

W0012 = 
  w01*R1012 
+ w11*R0112
+w22*R0022
+0*R0013
-(0+0+w21+w32)*R0012


W0020 = 
  w01*R1020 
+ w11*R0120
+0*R0030
+w31*R0021
-(0+0+w22+0)*R0020

W0021 = 
  w01*R1021 
+ w11*R0121
+0*R0031
+w32*R0022
-(0+0+w22+w31)*R0021

W0022 = 
  w01*R1022 
+ w11*R0122
+0*R0032
+0*R0023
-(0+0+w22+w32)*R0022

W0100 = 
  w01*R1100 
+ w12*R0200
+w21*R0110
+w31*R0101
-(0+w11+0+0)*R0100

W0101 = 
  w01*R1101 
+ w12*R0201
+w21*R0111
+w32*R0102
-(0+w11+0+w31)*R0101

W0102 = 
  w01*R1102 
+ w12*R0202
+w21*R0112
+0*R0103
-(0+w11+0+w32)*R0102


W0110 = 
  w01*R1110 
+ w12*R0210
+w22*R0120
+w31*R0111
-(0+w11+w21+0)*R0110

W0111 = 
  w01*R1111 
+ w12*R0211
+w22*R0121
+w32*R0112
-(0+w11+w21+w31)*R0111

W0112 = 
  w01*R1112 
+ w12*R0212
+w22*R0122
+0*R0113
-(0+w11+w21+w32)*R0112

W0120 = 
  w01*R1120 
+ w12*R0220
+0*R0130
+w31*R0121
-(0+w11+w22+0)*R0120

W0121 = 
  w01*R1121 
+ w12*R0221
+0*R0131
+w32*R0122
-(0+w11+w22+w31)*R0121

W0122 = 
  w01*R1122 
+ w12*R0222
+0*R0132
+0*R0123
-(0+w11+w22+w32)*R0122


W0200 = 
  w01*R1200 
+ 0*R0300
+w21*R0210
+w31*R0201
-(0+w12+0+0)*R0200

W0201 = 
  w01*R1201 
+ 0*R0301
+w21*R0211
+w32*R0202
-(0+w12+0+w31)*R0201

W0202 = 
  w01*R1202 
+ 0*R0302
+w21*R0212
+0*R0203
-(0+w12+0+w32)*R0202

W0210 = 
  w01*R1210 
+ 0*R0310
+w22*R0220
+w31*R0211
-(0+w12+w21+0)*R0210

W0211 = 
  w01*R1211 
+ 0*R0311
+w22*R0221
+w32*R0212
-(0+w12+w21+w31)*R0211

W0212 = 
  w01*R1212 
+ 0*R0312
+w22*R0222
+0*R0213
-(0+w12+w21+w32)*R0212


W0220 = 
  w01*R1220 
+ 0*R0320
+0*R0230
+w31*R0221
-(0+w12+w22+0)*R0220

W0221 = 
  w01*R1221 
+ 0*R0321
+0*R0231
+w32*R0222
-(0+w12+w22+w31)*R0221

W0222 = 
  w01*R1222 
+ 0*R0322
+0*R0232
+0*R0223
-(0+w12+w22+w32)*R0222

W1000 = 
  w02*R2000 
+ w11*R1100
+w21*R1010
+w31*R1001
-(w01+0+0+0)*R1000

W1001 = 
  w02*R2001 
+ w11*R1101
+w21*R1011
+w32*R1002
-(w01+0+0+w31)*R1001

W1002 = 
  w02*R2002 
+ w11*R1102
+w21*R1012
+0*R1003
-(w01+0+0+w32)*R1002


W1010 = 
  w02*R2010 
+ w11*R1110
+w22*R1020
+w31*R1011
-(w01+0+w21+0)*R1010

W1011 = 
  w02*R2011 
+ w11*R1111
+w22*R1021
+w32*R1012
-(w01+0+w21+w31)*R1011

W1012 = 
  w02*R2012 
+ w11*R1112
+w22*R1022
+0*R1013
-(w01+0+w21+w32)*R1012

W1020 = 
  w02*R2020 
+ w11*R1120
+0*R1030
+w31*R1021
-(w01+0+w22+0)*R1020

W1021 = 
  w02*R2021 
+ w11*R1121
+0*R1031
+w32*R1022
-(w01+0+w22+w31)*R1021

W1022 = 
  w02*R2022 
+ w11*R1122
+0*R1032
+0*R1023
-(w01+0+w22+w32)*R1022


W1100 = 
  w02*R2100 
+ w12*R1200
+w21*R1110
+w31*R1101
-(w01+w11+0+0)*R1100

W1101 = 
  w02*R2101 
+ w12*R1201
+w21*R1111
+w32*R1102
-(w01+w11+0+w31)*R1101

W1102 = 
  w02*R2102 
+ w12*R1202
+w21*R1112
+0*R1103
-(w01+w11+0+w32)*R1102

W1110 = 
  w02*R2110 
+ w12*R1210
+w22*R1120
+w31*R1111
-(w01+w11+w21+0)*R1110

W1111 = 
  w02*R2111 
+ w12*R1211
+w22*R1121
+w32*R1112
-(w01+w11+w21+w31)*R1111

W1112 = 
  w02*R2112 
+ w12*R1212
+w22*R1122
+0*R1113
-(w01+w11+w21+w32)*R1112


W1120 = 
  w02*R2120 
+ w12*R1220
+0*R1130
+w31*R1121
-(w01+w11+w22+0)*R1120

W1121 = 
  w02*R2121 
+ w12*R1221
+0*R1131
+w32*R1122
-(w01+w11+w22+w31)*R1121

W1122 = 
  w02*R2122 
+ w12*R1222
+0*R1132
+0*R1123
-(w01+w11+w22+w32)*R1122

W1200 = 
  w02*R2200 
+ 0*R1300
+w21*R1210
+w31*R1201
-(w01+w12+0+0)*R1200

W1201 = 
  w02*R2201 
+ 0*R1301
+w21*R1211
+w32*R1202
-(w01+w12+0+w31)*R1201

W1202 = 
  w02*R2202 
+ 0*R1302
+w21*R1212
+0*R1203
-(w01+w12+0+w32)*R1202


W1210 = 
  w02*R2210 
+ 0*R1310
+w22*R1220
+w31*R1211
-(w01+w12+w21+0)*R1210

W1211 = 
  w02*R2211 
+ 0*R1311
+w22*R1221
+w32*R1212
-(w01+w12+w21+w31)*R1211

W1212 = 
  w02*R2212 
+ 0*R1312
+w22*R1222
+0*R1213
-(w01+w12+w21+w32)*R1212

W1220 = 
  w02*R2220 
+ 0*R1320
+0*R1230
+w31*R1221
-(w01+w12+w22+0)*R1220

W1221 = 
  w02*R2221 
+ 0*R1321
+0*R1231
+w32*R1222
-(w01+w12+w22+w31)*R1221

W1222 = 
  w02*R2222 
+ 0*R1322
+0*R1232
+0*R1223
-(w01+w12+w22+w32)*R1222


W2000 = 
  0*R3000 
+ w11*R2100
+w21*R2010
+w31*R2001
-(w02+0+0+0)*R2000

W2001 = 
  0*R3001 
+ w11*R2101
+w21*R2011
+w32*R2002
-(w02+0+0+w31)*R2001

W2002 = 
  0*R3002 
+ w11*R2102
+w21*R2012
+0*R2003
-(w02+0+0+w32)*R2002

W2010 = 
  0*R3010 
+ w11*R2110
+w22*R2020
+w31*R2011
-(w02+0+w21+0)*R2010

W2011 = 
  0*R3011 
+ w11*R2111
+w22*R2021
+w32*R2012
-(w02+0+w21+w31)*R2011

W2012 = 
  0*R3012 
+ w11*R2112
+w22*R2022
+0*R2013
-(w02+0+w21+w32)*R2012


W2020 = 
  0*R3020 
+ w11*R2120
+0*R2030
+w31*R2021
-(w02+0+w22+0)*R2020

W2021 = 
  0*R3021 
+ w11*R2121
+0*R2031
+w32*R2022
-(w02+0+w22+w31)*R2021

W2022 = 
  0*R3022 
+ w11*R2122
+0*R2032
+0*R2023
-(w02+0+w22+w32)*R2022

W2100 = 
  0*R3100 
+ w12*R2200
+w21*R2110
+w31*R2101
-(w02+w11+0+0)*R2100

W2101 = 
  0*R3101 
+ w12*R2201
+w21*R2111
+w32*R2102
-(w02+w11+0+w31)*R2101

W2102 = 
  0*R3102 
+ w12*R2202
+w21*R2112
+0*R2103
-(w02+w11+0+w32)*R2102


W2110 = 
  0*R3110 
+ w12*R2210
+w22*R2120
+w31*R2111
-(w02+w11+w21+0)*R2110

W2111 = 
  0*R3111 
+ w12*R2211
+w22*R2121
+w32*R2112
-(w02+w11+w21+w31)*R2111

W2112 = 
  0*R3112 
+ w12*R2212
+w22*R2122
+0*R2113
-(w02+w11+w21+w32)*R2112

W2120 = 
  0*R3120 
+ w12*R2220
+0*R2130
+w31*R2121
-(w02+w11+w22+0)*R2120

W2121 = 
  0*R3121 
+ w12*R2221
+0*R2131
+w32*R2122
-(w02+w11+w22+w31)*R2121

W2122 = 
  0*R3122 
+ w12*R2222
+0*R2132
+0*R2123
-(w02+w11+w22+w32)*R2122


W2200 = 
  0*R3200 
+ 0*R2300
+w21*R2210
+w31*R2201
-(w02+w12+0+0)*R2200

W2201 = 
  0*R3201 
+ 0*R2301
+w21*R2211
+w32*R2202
-(w02+w12+0+w31)*R2201

W2202 = 
  0*R3202 
+ 0*R2302
+w21*R2212
+0*R2203
-(w02+w12+0+w32)*R2202

W2210 = 
  0*R3210 
+ 0*R2310
+w22*R2220
+w31*R2211
-(w02+w12+w21+0)*R2210

W2211 = 
  0*R3211 
+ 0*R2311
+w22*R2221
+w32*R2212
-(w02+w12+w21+w31)*R2211

W2212 = 
  0*R3212 
+ 0*R2312
+w22*R2222
+0*R2213
-(w02+w12+w21+w32)*R2212


W2220 = 
  0*R3220 
+ 0*R2320
+0*R2230
+w31*R2221
-(w02+w12+w22+0)*R2220

W2221 = 
  0*R3221 
+ 0*R2321
+0*R2231
+w32*R2222
-(w02+w12+w22+w31)*R2221

W2222 = 
  0*R3222 
+ 0*R2322
+0*R2232
+0*R2223
-(w02+w12+w22+w32)*R2222

W3000 =
 w11*R3100
+w21*R3010
+w31*R3001
 - (0+0+0+0)*R3000

W3001 =
 w11*R3101
+w21*R3011
+w32*R3002
 - (0+0+0+w31)*R3001

W3002 =
 w11*R3102
+w21*R3012
+0*R3003
 - (0+0+0+w32)*R3002

W3010 =
 w11*R3110
+w22*R3020
+w31*R3011
 - (0+0+w21+0)*R3010

W3011 =
 w11*R3111
+w22*R3021
+w32*R3012
 - (0+0+w21+w31)*R3011

W3012 =
 w11*R3112
+w22*R3022
+0*R3013
 - (0+0+w21+w32)*R3012

W3020 =
 w11*R3120
+0*R3030
+w31*R3021
 - (0+0+w22+0)*R3020

W3021 =
 w11*R3121
+0*R3031
+w32*R3022
 - (0+0+w22+w31)*R3021

W3022 =
 w11*R3122
+0*R3032
+0*R3023
 - (0+0+w22+w32)*R3022

W3100 =
 w12*R3200
+w21*R3110
+w31*R3101
 - (0+w11+0+0)*R3100

W3101 =
 w12*R3201
+w21*R3111
+w32*R3102
 - (0+w11+0+w31)*R3101

W3102 =
 w12*R3202
+w21*R3112
+0*R3103
 - (0+w11+0+w32)*R3102


W3110 =
 w12*R3210
+w22*R3120
+w31*R3111
 - (0+w11+w21+0)*R3110

W3111 =
 w12*R3211
+w22*R3121
+w32*R3112
 - (0+w11+w21+w31)*R3111

W3112 =
 w12*R3212
+w22*R3122
+0*R3113
 - (0+w11+w21+w32)*R3112

W3120 =
 w12*R3220
+0*R3130
+w31*R3121
 - (0+w11+w22+0)*R3120

W3121 =
 w12*R3221
+0*R3131
+w32*R3122
 - (0+w11+w22+w31)*R3121

W3122 =
 w12*R3222
+0*R3132
+0*R3123
 - (0+w11+w22+w32)*R3122


W3200 =
w21*R3210
+w31*R3201
 - (0+w12+0+0)*R3200

W3201 =
w21*R3211
+w32*R3202
 - (0+w12+0+w31)*R3201

W3202 =
w21*R3212
+0*R3203
 - (0+w12+0+w32)*R3202

W3210 =
w22*R3220
+w31*R3211
 - (0+w12+w21+0)*R3210

W3211 =
w22*R3221
+w32*R3212
 - (0+w12+w21+w31)*R3211

W3212 =
w22*R3222
+0*R3213
 - (0+w12+w21+w32)*R3212


W3220 =
0*R3230
+w31*R3221
 - (0+w12+w22+0)*R3220

W3221 =
0*R3231
+w32*R3222
 - (0+w12+w22+w31)*R3221

W3222 =
0*R3232
+0*R3223
 - (0+w12+w22+w32)*R3222

W0300 = 
  w01*R1300 
+w21*R0310
+w31*R0301
 - (0+0+0+0)*R0300

W0301 = 
  w01*R1301 
+w21*R0311
+w32*R0302
 - (0+0+0+w31)*R0301

W0302 = 
  w01*R1302 
+w21*R0312
+0*R0303
 - (0+0+0+w32)*R0302


W0310 = 
  w01*R1310 
+w22*R0320
+w31*R0311
 - (0+0+w21+0)*R0310

W0311 = 
  w01*R1311 
+w22*R0321
+w32*R0312
 - (0+0+w21+w31)*R0311

W0312 = 
  w01*R1312 
+w22*R0322
+0*R0313
 - (0+0+w21+w32)*R0312

W0320 = 
  w01*R1320 
+0*R0330
+w31*R0321
 - (0+0+w22+0)*R0320

W0321 = 
  w01*R1321 
+0*R0331
+w32*R0322
 - (0+0+w22+w31)*R0321

W0322 = 
  w01*R1322 
+0*R0332
+0*R0323
 - (0+0+w22+w32)*R0322

W1300 = 
  w02*R2300 
+w21*R1310
+w31*R1301
 - (w01+0+0+0)*R1300

W1301 = 
  w02*R2301 
+w21*R1311
+w32*R1302
 - (w01+0+0+w31)*R1301

W1302 = 
  w02*R2302 
+w21*R1312
+0*R1303
 - (w01+0+0+w32)*R1302

W1310 = 
  w02*R2310 
+w22*R1320
+w31*R1311
 - (w01+0+w21+0)*R1310

W1311 = 
  w02*R2311 
+w22*R1321
+w32*R1312
 - (w01+0+w21+w31)*R1311

W1312 = 
  w02*R2312 
+w22*R1322
+0*R1313
 - (w01+0+w21+w32)*R1312


W1320 = 
  w02*R2320 
+0*R1330
+w31*R1321
 - (w01+0+w22+0)*R1320

W1321 = 
  w02*R2321 
+0*R1331
+w32*R1322
 - (w01+0+w22+w31)*R1321

W1322 = 
  w02*R2322 
+0*R1332
+0*R1323
 - (w01+0+w22+w32)*R1322

W2300 = 
+w21*R2310
+w31*R2301
 - (w02+0+0+0)*R2300

W2301 = 
+w21*R2311
+w32*R2302
 - (w02+0+0+w31)*R2301


W2302 = 
+w21*R2312
+0*R2303
 - (w02+0+0+w32)*R2302

W2310 = 
+w22*R2320
+w31*R2311
 - (w02+0+w21+0)*R2310

W2311 = 
+w22*R2321
+w32*R2312
 - (w02+0+w21+w31)*R2311

W2312 = 
+w22*R2322
+0*R2313
 - (w02+0+w21+w32)*R2312

W2320 = 
+w31*R2321
 - (w02+0+w22+0)*R2320

W2321 = 
+w32*R2322
 - (w02+0+w22+w31)*R2321

W2322 = 
+0*R2323
 - (w02+0+w22+w32)*R2322

W0030 = 
  w01*R1030 
+ w11*R0130
+w31*R0031
 - (0+0+0+0)*R0030

W0031 = 
  w01*R1031 
+ w11*R0131
+w32*R0032
 - (0+0+0+w31)*R0031

W0032 = 
  w01*R1032 
+ w11*R0132
 - (0+0+0+w32)*R0032

W0130 = 
  w01*R1130 
+ w12*R0230
+w31*R0131
 - (0+w11+0+0)*R0130

W0131 = 
  w01*R1131 
+ w12*R0231
+w32*R0132
 - (0+w11+0+w31)*R0131

W0132 = 
  w01*R1132 
+ w12*R0232
 - (0+w11+0+w32)*R0132

W0230 = 
  w01*R1230 
+ 0*R0330
+w31*R0231
 - (0+w12+0+0)*R0230

W0231 = 
  w01*R1231 
+ 0*R0331
+w32*R0232
 - (0+w12+0+w31)*R0231

W0232 = 
  w01*R1232 
+ 0*R0332
- (0+w12+0+w32)*R0232


W1030 = 
  w02*R2030 
+ w11*R1130
+w31*R1031
 - (w01+0+0+0)*R1030

W1031 = 
  w02*R2031 
+ w11*R1131
+w32*R1032
 - (w01+0+0+w31)*R1031

W1032 = 
  w02*R2032 
+ w11*R1132
 - (w01+0+0+w32)*R1032

W1130 = 
  w02*R2130 
+ w12*R1230
+w31*R1131
 - (w01+w11+0+0)*R1130

W1131 = 
  w02*R2131 
+ w12*R1231
+w32*R1132
 - (w01+w11+0+w31)*R1131

W1132 = 
  w02*R2132 
+ w12*R1232
- (w01+w11+0+w32)*R1132


W1230 = 
  w02*R2230 
+ 0*R1330
+w31*R1231
 - (w01+w12+0+0)*R1230


W1231 = 
  w02*R2231 
+ 0*R1331
+w32*R1232
 - (w01+w12+0+w31)*R1231

W1232 = 
  w02*R2232 
+ 0*R1332
- (w01+w12+0+w32)*R1232

W2030 = 
  0*R3030 
+ w11*R2130
+w31*R2031
 - (w02+0+0+0)*R2030

W2031 = 
  0*R3031 
+ w11*R2131
+w32*R2032
 - (w02+0+0+w31)*R2031

W2032 = 
  0*R3032 
+ w11*R2132
- (w02+0+0+w32)*R2032


W2130 = 
  0*R3130 
+ w12*R2230
+w31*R2131
 - (w02+w11+0+0)*R2130

W2131 = 
  0*R3131 
+ w12*R2231
+w32*R2132
 - (w02+w11+0+w31)*R2131


W2132 = 
  0*R3132 
+ w12*R2232
- (w02+w11+0+w32)*R2132

W2230 = 
  0*R3230 
+w31*R2231
 - (w02+w12+0+0)*R2230

W2231 = 
  0*R3231 
+w32*R2232
 - (w02+w12+0+w31)*R2231

W2232 = 
  0*R3232 
+ 0*R2332
- (w02+w12+0+w32)*R2232

W0003 = 
  w01*R1003 
+ w11*R0103
+w21*R0013
- (0+0+0+0)*R0003

W0013 = 
  w01*R1013 
+ w11*R0113
+w22*R0023
- (0+0+w21+0)*R0013

W0023 = 
  w01*R1023 
+ w11*R0123
- (0+0+w22+0)*R0023

W0103 = 
  w01*R1103 
+ w12*R0203
+w21*R0113
 - (0+w11+0+0)*R0103

W0113 = 
  w01*R1113 
+ w12*R0213
+w22*R0123
 - (0+w11+w21+0)*R0113

W0123 = 
  w01*R1123 
+ w12*R0223
- (0+w11+w22+0)*R0123

W0203 = 
  w01*R1203 
+ 0*R0303
+w21*R0213
- (0+w12+0+0)*R0203

W0213 = 
  w01*R1213 
+ 0*R0313
+w22*R0223
- (0+w12+w21+0)*R0213

W0223 = 
  w01*R1223 
+ 0*R0323
- (0+w12+w22+0)*R0223

W1003 = 
  w02*R2003 
+ w11*R1103
+w21*R1013
- (w01+0+0+0)*R1003

W1013 = 
  w02*R2013 
+ w11*R1113
+w22*R1023
- (w01+0+w21+0)*R1013


W1023 = 
  w02*R2023 
+ w11*R1123
- (w01+0+w22+0)*R1023


W1103 = 
  w02*R2103 
+ w12*R1203
+w21*R1113
- (w01+w11+0+0)*R1103

W1113 = 
  w02*R2113 
+ w12*R1213
+w22*R1123
- (w01+w11+w21+0)*R1113

W1123 = 
  w02*R2123 
+ w12*R1223
 - (w01+w11+w22+0)*R1123

W1203 = 
  w02*R2203 
+ 0*R1303
+w21*R1213
 - (w01+w12+0+0)*R1203

W1213 = 
  w02*R2213 
+ 0*R1313
+w22*R1223
- (w01+w12+w21+0)*R1213

W1223 = 
  w02*R2223 
+ 0*R1323
- (w01+w12+w22+0)*R1223


W2003 = 
  0*R3003 
+ w11*R2103
+w21*R2013
- (w02+0+0+0)*R2003

W2013 = 
  0*R3013 
+ w11*R2113
+w22*R2023
- (w02+0+w21+0)*R2013

W2023 = 
  0*R3023 
+ w11*R2123
- (w02+0+w22+0)*R2023

W2103 = 
  0*R3103 
+ w12*R2203
+w21*R2113
- (w02+w11+0+0)*R2103

W2113 = 
  0*R3113 
+ w12*R2213
+w22*R2123
- (w02+w11+w21+0)*R2113

W2123 = 
  0*R3123 
+ w12*R2223
- (w02+w11+w22+0)*R2123

W2203 = 
  0*R3203 
+ 0*R2303
+w21*R2213
- (w02+w12+0+0)*R2203


W2213 = 
  0*R3213 
+ 0*R2313
+w22*R2223
- (w02+w12+w21+0)*R2213

W2223 = 
  0*R3223 
+ 0*R2323
 - (w02+w12+w22+0)*R2223

W3030 =
 w11*R3130
+w31*R3031
 - (0+0+0+0)*R3030

W3031 =
 w11*R3131
+w32*R3032
 - (0+0+0+w31)*R3031

W3032 =
 w11*R3132
- (0+0+0+w32)*R3032


W3130 =
 w12*R3230
+w31*R3131
 - (0+w11+0+0)*R3130


W3131 =
 w12*R3231
+w32*R3132
 - (0+w11+0+w31)*R3131


W3132 =
 w12*R3232
- (0+w11+0+w32)*R3132

W3230 =
w31*R3231
 - (0+w12+0+0)*R3230

W3231 =
w32*R3232
 - (0+w12+0+w31)*R3231

W3232 =
 - (0+w12+0+w32)*R3232

W3003 =
 w11*R3103
+w21*R3013
- (0+0+0+0)*R3003

W3013 =
 w11*R3113
+w22*R3023
- (0+0+w21+0)*R3013

W3023 =
 w11*R3123
- (0+0+w22+0)*R3023

W3103 =
 w12*R3203
+w21*R3113
- (0+w11+0+0)*R3103

W3113 =
 w12*R3213
+w22*R3123
- (0+w11+w21+0)*R3113

W3123 =
 w12*R3223
- (0+w11+w22+0)*R3123

W3203 =
w21*R3213
- (0+w12+0+0)*R3203

W3213 =
w22*R3223
 - (0+w12+w21+0)*R3213

W3223 =
- (0+w12+w22+0)*R3223

W0330 = 
  w01*R1330 
+w31*R0331
 - (0+0+0+0)*R0330

W0331 = 
  w01*R1331 
+w32*R0332
 - (0+0+0+w31)*R0331

W0332 = 
  w01*R1332 
- (0+0+0+w32)*R0332

W1330 = 
  w02*R2330 
+w31*R1331
 - (w01+0+0+0)*R1330

W1331 = 
  w02*R2331 
+w32*R1332
 - (w01+0+0+w31)*R1331

W1332 = 
  w02*R2332 
 - (w01+0+0+w32)*R1332


W2330 = 
+w31*R2331
 - (w02+0+0+0)*R2330

W2331 = 
+w32*R2332
 - (w02+0+0+w31)*R2331

W2332 = 
- (w02+0+0+w32)*R2332


W0303 = 
  w01*R1303 
+w21*R0313
- (0+0+0+0)*R0303

W0313 = 
  w01*R1313 
+w22*R0323
- (0+0+w21+0)*R0313

W0323 = 
  w01*R1323 
- (0+0+w22+0)*R0323


W1303 = 
  w02*R2303 
+w21*R1313
- (w01+0+0+0)*R1303

W1313 = 
  w02*R2313 
+w22*R1323
- (w01+0+w21+0)*R1313

W1323 = 
  w02*R2323 
- (w01+0+w22+0)*R1323

W2303 = 
+w21*R2313
- (w02+0+0+0)*R2303

W2313 = 
+w22*R2323
 - (w02+0+w21+0)*R2313

W2323 = 
- (w02+0+w22+0)*R2323


w01 = .003
w02 = .003
w11 = .003
w12 = .003
w21 = .003
w22 = .003
w31 = .003
w32 = .003


d/dt(R0000) =
(-G020000-G030000-G120000-G130000)+
VR0000 + W0000

d/dt(R0001) =
VR0001 +
 W0001+(-G020001-G030001-G120001-G130001)

d/dt(R0002) =
 VR0002 +
 W0002+(-G020002-G030002-G120002-G130002)

d/dt(R0003) =
VR0003 +
 W0003+(-G020003-G030003-G120003-G130003)

d/dt(R0010) =
VR0010 +
 W0010+(-G020010-G030010-G120010-G130010)

d/dt(R0011) =
 VR0011 +
 W0011+(-G020011-G030011-G120011-G130011)

d/dt(R0012) =
VR0012 +
 W0012+(-G020012-G030012-G120012-G130012)

d/dt(R0013) =
 VR0013 +
 W0013+(-G020013-G030013-G120013-G130013)

d/dt(R0020) =
VR0020 +
 W0020+(-G020020-G030020-G120020-G130020)

d/dt(R0021) =
 VR0021 +
 W0021+(-G020021-G030021-G120021-G130021)

d/dt(R0022) =
VR0022 +
 W0022+(-G020022-G030022-G120022-G130022)

d/dt(R0023) =
VR0023 +
 W0023+(-G020023-G030023-G120023-G130023)

d/dt(R0030) = 
VR0030 +
 W0030+(-G020030-G030030-G120030-G130030)

d/dt(R0031) =
 VR0031 +
 W0031+(-G020031-G030031-G120031-G130031)

d/dt(R0032) =
VR0032 +
 W0032+(-G020032-G030032-G120032-G130032)

d/dt(R0100) =
VR0100 +
 W0100+(-G020100-G030100-G120100-G130100)

d/dt(R0101) =
VR0101 +
 W0101+(-G020101-G030101-G120101-G130101)

d/dt(R0102) =
 VR0102 +
 W0102+(-G020102-G030102-G120102-G130102)

d/dt(R0103) =
 VR0103 +
 W0103+(-G020103-G030103-G120103-G130103)

d/dt(R0110) =
 VR0110 +
 W0110+(-G020110-G030110-G120110-G130110)

d/dt(R0111) =
 VR0111 +
 W0111+(-G020111-G030111-G120111-G130111)

d/dt(R0112) =
 VR0112 +
 W0112+(-G020112-G030112-G120112-G130112)

d/dt(R0113) =
 VR0113 +
 W0113+(-G020113-G030113-G120113-G130113)

d/dt(R0120) =
 VR0120 +
 W0120+(-G020120-G030120-G120120-G130120)

d/dt(R0121) =
 VR0121 +
 W0121+(-G020121-G030121-G120121-G130121)

d/dt(R0122) =
VR0122 +
 W0122+(-G020122-G030122-G120122-G130122)

d/dt(R0123) =
 VR0123 +
 W0123+(-G020123-G030123-G120123-G130123)

d/dt(R0130) =
 VR0130 +
 W0130+(-G020130-G030130-G120130-G130130)

d/dt(R0131) =
 VR0131 +
 W0131+(-G020131-G030131-G120131-G130131)

d/dt(R0132) =
 VR0132 +
 W0132+(-G020132-G030132-G120132-G130132)

d/dt(R0200) =
 VR0200 +
 W0200+(-G020200-G030200-G120200-G130200)

d/dt(R0201) =
 VR0201 +
 W0201+(-G020201-G030201-G120201-G130201)

d/dt(R0202) =
 VR0202 +
 W0202+(-G020202-G030202-G120202-G130202)

d/dt(R0203) =
 VR0203 +
 W0203+(-G020203-G030203-G120203-G130203)

d/dt(R0210) =
 VR0210 +
 W0210+(-G020210-G030210-G120210-G130210)

d/dt(R0211) =
 VR0211 +
 W0211+(-G020211-G030211-G120211-G130211)

d/dt(R0212) =
 VR0212 +
 W0212+(-G020212-G030212-G120212-G130212)

d/dt(R0213) =
 VR0213 +
 W0213+(-G020213-G030213-G120213-G130213)

d/dt(R0220) =
 VR0220 +
 W0220+(-G020220-G030220-G120220-G130220)

d/dt(R0221) =
 VR0221 +
 W0221+(-G020221-G030221-G120221-G130221)

d/dt(R0222) =
 VR0222 +
 W0222+(-G020222-G030222-G120222-G130222)

d/dt(R0223) =
 VR0223 +
 W0223+(-G020223-G030223-G120223-G130223)

d/dt(R0230) =
 VR0230 +
 W0230+(-G020230-G030230-G120230-G130230)

d/dt(R0231) =
 VR0231 +
 W0231+(-G020231-G030231-G120231-G130231)

d/dt(R0232) =
 VR0232 +
 W0232+(-G020232-G030232-G120232-G130232)

d/dt(R0300) =
 VR0300 +
 W0300+(-G020300-G030300-G120300-G130300)

d/dt(R0301) =
 VR0301 +
 W0301+(-G020301-G030301-G120301-G130301)

d/dt(R0302) =
 VR0302 +
 W0302+(-G020302-G030302-G120302-G130302)

d/dt(R0303) =
 W0303 +
 VR0303+(-G020303-G030303-G120303-G130303)

d/dt(R0310) =
 VR0310 +
 W0310+(-G020310-G030310-G120310-G130310)

d/dt(R0311) =
 VR0311 +
 W0311+(-G020311-G030311-G120311-G130311)

d/dt(R0312) =
VR0312 +
 W0312+(-G020312-G030312-G120312-G130312)

d/dt(R0313) =
VR0313 +
 W0313+(-G020313-G030313-G120313-G130313)

d/dt(R0320) =
 VR0320 +
 W0320+(-G020320-G030320-G120320-G130320)

d/dt(R0321) =
 VR0321 + 
W0321+(-G020321-G030321-G120321-G130321)

d/dt(R0322) =
 VR0322 +
 W0322+(-G020322-G030322-G120322-G130322)

d/dt(R0323) =
 VR0323 +
 W0323+(-G020323-G030323-G120323-G130323)

d/dt(R0330) =
 VR0330 +
 W0330+(-G020330-G030330-G120330-G130330)

d/dt(R0331) =
 VR0331 +
 W0331+(-G020331-G030331-G120331-G130331)

d/dt(R0332) =
 VR0332 +
 W0332+(-G020332-G030332-G120332-G130332)

d/dt(R1000) =
 VR1000 +
 W1000+(-G021000-G031000-G121000-G131000)

d/dt(R1001) =
VR1001 +
 W1001+(-G021001-G031001-G121001-G131001)

d/dt(R1002) =
 VR1002 +
 W1002+(-G021002-G031002-G121002-G131002)

d/dt(R1003) =
 VR1003 +
 W1003+(-G021003-G031003-G121003-G131003)

d/dt(R1010) =
 VR1010 +
 W1010+(-G021010-G031010-G121010-G131010)

d/dt(R1011) =
 VR1011 +
 W1011+(-G021011-G031011-G121011-G131011)

d/dt(R1012) =
 VR1012 +
 W1012+(-G021012-G031012-G121012-G131012)

d/dt(R1013) =
 VR1013 +
 W1013+(-G021013-G031013-G121013-G131013)

d/dt(R1020) =
 VR1020 +
 W1020+(-G021020-G031020-G121020-G131020)

d/dt(R1021) =
 VR1021 +
 W1021+(-G021021-G031021-G121021-G131021)

d/dt(R1022) =
 VR1022 +
 W1022+(-G021022-G031022-G121022-G131022)

d/dt(R1023) =
 VR1023 +
 W1023+(-G021023-G031023-G121023-G131023)

d/dt(R1030) =
 VR1030 +
 W1030+(-G021030-G031030-G121030-G131030)

d/dt(R1031) =
 VR1031 +
 W1031+(-G021031-G031031-G121031-G131031)

d/dt(R1032) =
 VR1032 +
 W1032+(-G021032-G031032-G121032-G131032)

d/dt(R1100) =
 VR1100 +
 W1100+(-G021100-G031100-G121100-G131100)

d/dt(R1101) =
 VR1101 +
 W1101+(-G021101-G031101-G121101-G131101)

d/dt(R1102) =
 VR1102 +
 W1102+(-G021102-G031102-G121102-G131102)

d/dt(R1103) =
 VR1103 +
 W1103+(-G021103-G031103-G121103-G131103)

d/dt(R1110) =
 VR1110 +
 W1110+(-G021110-G031110-G121110-G131110)

d/dt(R1111) =
 VR1111 +
 W1111+(-G021111-G031111-G121111-G131111)

d/dt(R1112) =
 VR1112 +
 W1112+(-G021112-G031112-G121112-G131112)

d/dt(R1113) =
 VR1113 +
 W1113+(-G021113-G031113-G121113-G131113)

d/dt(R1120) =
 VR1120 +
 W1120+(-G021120-G031120-G121120-G131120)

d/dt(R1121) =
 VR1121 +
 W1121+(-G021121-G031121-G121121-G131121)

d/dt(R1122) =
 VR1122 +
 W1122+(-G021122-G031122-G121122-G131122)

d/dt(R1123) =
 VR1123 +
 W1123+(-G021123-G031123-G121123-G131123)

d/dt(R1130) =
 VR1130 +
 W1130+(-G021130-G031130-G121130-G131130)

d/dt(R1131) =
 VR1131 +
 W1131+(-G021131-G031131-G121131-G131131)

d/dt(R1132) =
 VR1132 + 
 W1132+(-G021132-G031132-G121132-G131132)

d/dt(R1200) =
 VR1200 +
 W1200+(-G021200-G031200-G121200-G131200)

d/dt(R1201) =
 VR1201 +
 W1201+(-G021201-G031201-G121201-G131201)

d/dt(R1202) =
 VR1202 +
 W1202+(-G021202-G031202-G121202-G131202)

d/dt(R1203) =
 VR1203 +
 W1203+(-G021203-G031203-G121203-G131203)

d/dt(R1210) =
 VR1210 +
 W1210+(-G021210-G031210-G121210-G131210)

d/dt(R1211) =
 VR1211 +
 W1211+(-G021211-G031211-G121211-G131211)

d/dt(R1212) =
 VR1212 +
 W1212+(-G021212-G031212-G121212-G131212)

d/dt(R1213) =
 VR1213 +
 W1213+(-G021213-G031213-G121213-G131213)

d/dt(R1220) =
 VR1220 +
 W1220+(-G021220-G031220-G121220-G131220)

d/dt(R1221) =
 VR1221 + 
 W1221+(-G021221-G031221-G121221-G131221)

d/dt(R1222) =
 VR1222 +
 W1222+(-G021222-G031222-G121222-G131222)

d/dt(R1223) =
 VR1223 +
 W1223+(-G021223-G031223-G121223-G131223)

d/dt(R1230) =
 VR1230 +
 W1230+(-G021230-G031230-G121230-G131230)

d/dt(R1231) =
 VR1231 +
 W1231+(-G021231-G031231-G121231-G131231)

d/dt(R1232) =
 VR1232 +
 W1232+(-G021232-G031232-G121232-G131232)

d/dt(R1300) =
 VR1300 +
 W1300+(-G021300-G031300-G121300-G131300)

d/dt(R1301) =
 VR1301 +
 W1301+(-G021301-G031301-G121301-G131301)

d/dt(R1302) =
 VR1302 +
 W1302+(-G021302-G031302-G121302-G131302)

d/dt(R1303) =
 VR1303 +
 W1303+(-G021303-G031303-G121303-G131303)

d/dt(R1310) =
 VR1310 +
 W1310+(-G021310-G031310-G121310-G131310)

d/dt(R1311) =
 VR1311 +
 W1311+(-G021311-G031311-G121311-G131311)

d/dt(R1312) =
 VR1312 +
 W1312+(-G021312-G031312-G121312-G131312)

d/dt(R1313) =
 VR1313 +
 W1313+(-G021313-G031313-G121313-G131313)

d/dt(R1320) =
 VR1320 +
 W1320+(-G021320-G031320-G121320-G131320)

d/dt(R1321) =
 VR1321 +
 W1321+(-G021321-G031321-G121321-G131321)

d/dt(R1322) =
 VR1322 +
 W1322+(-G021322-G031322-G121322-G131322)

d/dt(R1323) =
 VR1323 +
 W1323+(-G021323-G031323-G121323-G131323)

d/dt(R1330) =
 VR1330 +
 W1330+(-G021330-G031330-G121330-G131330)

d/dt(R1331) =
 VR1331 +
 W1331+(-G021331-G031331-G121331-G131331)

d/dt(R1332) =
 VR1332 + 
 W1332+(-G021332-G031332-G121332-G131332)

d/dt(R2000) =
 VR2000 +
 W2000+(-G022000-G032000-G122000-G132000)

d/dt(R2001) =
 VR2001 +
 W2001+(-G022001-G032001-G122001-G132001)

d/dt(R2002) =
 VR2002 +
 W2002+(-G022002-G032002-G122002-G132002)

d/dt(R2003) =
 VR2003 +
 W2003+(-G022003-G032003-G122003-G132003)

d/dt(R2010) =
 VR2010 +
 W2010+(-G022010-G032010-G122010-G132010)

d/dt(R2011) =
 VR2011 +
 W2011+(-G022011-G032011-G122011-G132011)

d/dt(R2012) =
 VR2012 +
 W2012+(-G022012-G032012-G122012-G132012)

d/dt(R2013) =
 VR2013 +
 W2013+(-G022013-G032013-G122013-G132013)

d/dt(R2020) =
 VR2020 +
 W2020+(-G022020-G032020-G122020-G132020)

d/dt(R2021) =
 VR2021 +
 W2021+(-G022021-G032021-G122021-G132021)

d/dt(R2022) =
 VR2022 +
 W2022+(-G022022-G032022-G122022-G132022)

d/dt(R2023) =
 VR2023 +
 W2023+(-G022023-G032023-G122023-G132023)

d/dt(R2030) =
 VR2030 +
 W2030+(-G022030-G032030-G122030-G132030)

d/dt(R2031) =
 VR2031 +
 W2031+(-G022031-G032031-G122031-G132031)

d/dt(R2032) =
 VR2032 +
 W2032+(-G022032-G032032-G122032-G132032)

d/dt(R2100) =
 VR2100 +
 W2100+(-G022100-G032100-G122100-G132100)

d/dt(R2101) =
 VR2101 +
 W2101+(-G022101-G032101-G122101-G132101)

d/dt(R2102) =
 VR2102 +
 W2102+(-G022102-G032102-G122102-G132102)

d/dt(R2103) =
 VR2103 +
 W2103+(-G022103-G032103-G122103-G132103)

d/dt(R2110) =
 VR2110 +
 W2110+(-G022110-G032110-G122110-G132110)

d/dt(R2111) =
 VR2111 +
 W2111+(-G022111-G032111-G122111-G132111)

d/dt(R2112) =
 VR2112 +
 W2112+(-G022112-G032112-G122112-G132112)

d/dt(R2113) =
 VR2113 +
 W2113+(-G022113-G032113-G122113-G132113)

d/dt(R2120) =
 VR2120 +
 W2120+(-G022120-G032120-G122120-G132120)

d/dt(R2121) =
 VR2121 +
 W2121+(-G022121-G032121-G122121-G132121)

d/dt(R2122) =
 VR2122 +
 W2122+(-G022122-G032122-G122122-G132122)

d/dt(R2123) =
 VR2123 +
 W2123+(-G022123-G032123-G122123-G132123)

d/dt(R2130) =
 VR2130 +
 W2130+(-G022130-G032130-G122130-G132130)

d/dt(R2131) =
 VR2131 +
 W2131+(-G022131-G032131-G122131-G132131)

d/dt(R2132) =
 VR2132 +
 W2132+(-G022132-G032132-G122132-G132132)

d/dt(R2200) =
 VR2200 +
 W2200+(-G022200-G032200-G122200-G132200)

d/dt(R2201) =
 VR2201 +
 W2201+(-G022201-G032201-G122201-G132201)

d/dt(R2202) =
 VR2202 +
 W2202+(-G022202-G032202-G122202-G132202)

d/dt(R2203) =
 VR2203 +
 W2203+(-G022203-G032203-G122203-G132203)

d/dt(R2210) =
 VR2210 +
 W2210+(-G022210-G032210-G122210-G132210)

d/dt(R2211) =
 VR2211 +
 W2211+(-G022211-G032211-G122211-G132211)

d/dt(R2212) =
 VR2212 +
 W2212+(-G022212-G032212-G122212-G132212)

d/dt(R2213) =
 VR2213 +
 W2213+(-G022213-G032213-G122213-G132213)

d/dt(R2220) =
 VR2220 +
 W2220+(-G022220-G032220-G122220-G132220)

d/dt(R2221) =
 VR2221 +
 W2221+(-G022221-G032221-G122221-G132221)

d/dt(R2222) =
 VR2222 +
 W2222+(-G022222-G032222-G122222-G132222)

d/dt(R2223) =
 VR2223 + 
 W2223+(-G022223-G032223-G122223-G132223)

d/dt(R2230) =
 W2230 +
 VR2230+(-G022230-G032230-G122230-G132230)

d/dt(R2231) =
 W2231 +
 VR2231+(-G022231-G032231-G122231-G132231)

d/dt(R2232) =
 W2232 + 
 VR2232+(-G022232-G032232-G122232-G132232)

d/dt(R2300) =
VR2300 +
 W2300+(-G022300-G032300-G122300-G132300)

d/dt(R2301) =
 VR2301+
 W2301+(-G022301-G032301-G122301-G132301)

d/dt(R2302) =
 VR2302 +
 W2302+(-G022302-G032302-G122302-G132302)

d/dt(R2303) =
 VR2303 +
 W2303+(-G022303-G032303-G122303-G132303)

d/dt(R2310) =
 VR2310 +
 W2310+(-G022310-G032310-G122310-G132310)

d/dt(R2311) =
 VR2311 +
 W2311+(-G022311-G032311-G122311-G132311)

d/dt(R2312) =
 VR2312 +
 W2312+(-G022312-G032312-G122312-G132312)

d/dt(R2313) =
 VR2313 +
 W2313+(-G022313-G032313-G122313-G132313)

d/dt(R2320) =
 VR2320 +
 W2320+(-G022320-G032320-G122320-G132320)

d/dt(R2321) =
 VR2321 +
 W2321+(-G022321-G032321-G122321-G132321)

d/dt(R2322) =
 VR2322 +
 W2322+(-G022322-G032322-G122322-G132322)

d/dt(R2323) =
 VR2323 +
 W2323+(-G022323-G032323-G122323-G132323)

d/dt(R2330) =
 VR2330 +
 W2330+(-G022330-G032330-G122330-G132330)

d/dt(R2331) =
 VR2331 +
 W2331+(-G022331-G032331-G122331-G132331)

d/dt(R2332) =
 VR2332 +
 W2332+(-G022332-G032332-G122332-G132332)

d/dt(R3000) =
 VR3000 +
 W3000+(-G023000-G033000-G123000-G133000)

d/dt(R3001) =
 VR3001 +
 W3001+(-G023001-G033001-G123001-G133001)

d/dt(R3002) =
 VR3002 +
 W3002+(-G023002-G033002-G123002-G133002)

d/dt(R3003) =
 VR3003 +
 W3003+(-G023003-G033003-G123003-G133003)

d/dt(R3010) =
 VR3010 +
 W3010+(-G023010-G033010-G123010-G133010)

d/dt(R3011) =
 VR3011 +
 W3011+(-G023011-G033011-G123011-G133011)

d/dt(R3012) =
 VR3012 +
 W3012+(-G023012-G033012-G123012-G133012)

d/dt(R3013) =
 VR3013 +
 W3013+(-G023013-G033013-G123013-G133013)

d/dt(R3020) =
 VR3020 +
 W3020+(-G023020-G033020-G123020-G133020)

d/dt(R3021) =
 VR3021 +
 W3021+(-G023021-G033021-G123021-G133021)

d/dt(R3022) =
 VR3022 +
 W3022+(-G023022-G033022-G123022-G133022)

d/dt(R3023) =
 VR3023 +
 W3023+(-G023023-G033023-G123023-G133023)

d/dt(R3030) =
 VR3030 +
 W3030+(-G023030-G033030-G123030-G133030)

d/dt(R3031) =
 VR3031 +
 W3031+(-G023031-G033031-G123031-G133031)

d/dt(R3032) =
 VR3032 +
 W3032+(-G023032-G033032-G123032-G133032)

d/dt(R3100) =
 VR3100 +
 W3100+(-G023100-G033100-G123100-G133100)

d/dt(R3101) =
 VR3101 +
 W3101+(-G023101-G033101-G123101-G133101)

d/dt(R3102) =
 VR3102 +
 W3102+(-G023102-G033102-G123102-G133102)

d/dt(R3103) =
 VR3103 + 
W3103+(-G023103-G033103-G123103-G133103)

d/dt(R3110) =
 VR3110 +
 W3110+(-G023110-G033110-G123110-G133110)

d/dt(R3111) =
 VR3111 +
 W3111+(-G023111-G033111-G123111-G133111)

d/dt(R3112) =
 VR3112 +
 W3112+(-G023112-G033112-G123112-G133112)

d/dt(R3113) =
 VR3113 +
 W3113+(-G023113-G033113-G123113-G133113)

d/dt(R3120) =
 VR3120 +
 W3120+(-G023120-G033120-G123120-G133120)

d/dt(R3121) =
 VR3121 +
 W3121+(-G023121-G033121-G123121-G133121)

d/dt(R3122) =
 VR3122 +
 W3122+(-G023122-G033122-G123122-G133122)

d/dt(R3123) =
 VR3123 +
 W3123+(-G023123-G033123-G123123-G133123)

d/dt(R3130) =
 VR3130 +
 W3130+(-G023130-G033130-G123130-G133130)

d/dt(R3131) =
 VR3131 +
 W3131+(-G023131-G033131-G123131-G133131)

d/dt(R3132) =
 VR3132 +
 W3132+(-G023132-G033132-G123132-G133132)

d/dt(R3200) =
 VR3200 +
 W3200+(-G023200-G033200-G123200-G133200)

d/dt(R3201) =
 VR3201 +
 W3201+(-G023201-G033201-G123201-G133201)

d/dt(R3202) =
 VR3202 +
 W3202+(-G023202-G033202-G123202-G133202)

d/dt(R3203) =
 VR3203 +
 W3203+(-G023203-G033203-G123203-G133203)

d/dt(R3210) =
 VR3210 +
 W3210+(-G023210-G033210-G123210-G133210)

d/dt(R3211) =
 VR3211 +
 W3211+(-G023211-G033211-G123211-G133211)

d/dt(R3212) =
 VR3212 +
 W3212+(-G023212-G033212-G123212-G133212)

d/dt(R3213) =
 VR3213 +
 W3213+(-G023213-G033213-G123213-G133213)

d/dt(R3220) =
 VR3220 + 
 W3220+(-G023220-G033220-G123220-G133220)

d/dt(R3221) =
VR3221 +
 W3221+(-G023221-G033221-G123221-G133221)

d/dt(R3222) =
VR3222 +
 W3222+(-G023222-G033222-G123222-G133222)

d/dt(R3223) =
 VR3223 +
 W3223+(-G023223-G033223-G123223-G133223)

d/dt(R3230) =
 VR3230 +
 W3230+(-G023230-G033230-G123230-G133230)

d/dt(R3231) =
 VR3231 +
 W3231+(-G023231-G033231-G123231-G133231)

d/dt(R3232) =
 VR3232 +
 W3232+(-G023232-G033232-G123232-G133232)

d/dt(R3333) =
 VR3333+(-G023333-G033333-G123333-G133333)

b0 = .02
b1 = .02
b2 = .02
b3 = .02
b02 = .01
b03 = .01
b12 = .01
b13 = .01
d0 = .02
d1 = .02
d2 = .02
d3 = .02
m0 = 0
m1 = 0
m2 = 0
m3 = 0             
m02 = 0
m03 = 0
m12 = 0
m13 = 0
chi = .5
nu0 = 0.1            
nu1 = 0.1
nu2 = 0.1
nu3 = 0.1

v02 = 0.1
v03 = 0.1
v12 = 0.1
v13 = 0.1
mu=0

{Derived variables}


{
The following derived variables were initially used to check for coding errors and for descriptions of infection or immunity patterns in the population at any moment in time.
}

TotR0=
R0000
+R0001
+R0002
+R0003
+R0010
+R0011
+R0012
+R0013
+R0020
+R0021
+R0022
+R0023
+R0030
+R0031
+R0032
+R0100
+R0101
+R0102
+R0103
+R0110
+R0111
+R0112
+R0113
+R0120
+R0121
+R0122
+R0123
+R0130
+R0131
+R0132
+R0200
+R0201
+R0202
+R0203
+R0210
+R0211
+R0212
+R0213
+R0220
+R0221
+R0222
+R0223
+R0230
+R0231
+R0232
+R0300
+R0301
+R0302
+R0303
+R0310
+R0311
+R0312
+R0313
+R0320
+R0321
+R0322
+R0323
+R0330
+R0331
+R0332


TotR1=
R1000
+R1001
+R1002
+R1003
+R1010
+R1011
+R1012
+R1013
+R1020
+R1021
+R1022
+R1023
+R1030
+R1031
+R1032
+R1100
+R1101
+R1102
+R1103
+R1110
+R1111
+R1112
+R1113
+R1120
+R1121
+R1122
+R1123
+R1130
+R1131
+R1132
+R1200
+R1201
+R1202
+R1203
+R1210
+R1211
+R1212
+R1213
+R1220
+R1221
+R1222
+R1223
+R1230
+R1231
+R1232
+R1300
+R1301
+R1302
+R1303
+R1310
+R1311
+R1312
+R1313
+R1320
+R1321
+R1322
+R1323
+R1330
+R1331
+R1332


TotR2=
R2000
+R2001
+R2002
+R2003
+R2010
+R2011
+R2012
+R2013
+R2020
+R2021
+R2022
+R2023
+R2030
+R2031
+R2032
+R2100
+R2101
+R2102
+R2103
+R2110
+R2111
+R2112
+R2113
+R2120
+R2121
+R2122
+R2123
+R2130
+R2131
+R2132
+R2200
+R2201
+R2202
+R2203
+R2210
+R2211
+R2212
+R2213
+R2220
+R2221
+R2222
+R2223
+R2230
+R2231
+R2232
+R2300
+R2301
+R2302
+R2303
+R2310
+R2311
+R2312
+R2313
+R2320
+R2321
+R2322
+R2323
+R2330
+R2331
+R2332

TotR3=
R3000
+R3001
+R3002
+R3003
+R3010
+R3011
+R3012
+R3013
+R3020
+R3021
+R3022
+R3023
+R3030
+R3031
+R3032
+R3100
+R3101
+R3102
+R3103
+R3110
+R3111
+R3112
+R3113
+R3120
+R3121
+R3122
+R3123
+R3130
+R3131
+R3132
+R3200
+R3201
+R3202
+R3203
+R3210
+R3211
+R3212
+R3213
+R3220
+R3221
+R3222
+R3223
+R3230
+R3231
+R3232
+R3333

TotI12 =
I1200 +
I1201 +
I1202 +
I1203 +
I1210 +
I1211 +
I1212 +
I1213 +
I1220 +
I1221 +
I1222 +
I1223 +
I1230 +
I1231 +
I1232 +
I1233 

TotI13=
I1300 +
I1301 +
I1302 +
I1303 +
I1310 +
I1311 +
I1312 +
I1313 +
I1320 +
I1321 +
I1322 +
I1323 +
I1330 +
I1331 +
I1332 +
I1333 

TotI02=
I0200 +
I0201 +
I0202 +
I0203 +
I0210 +
I0211 +
I0212 +
I0213 +
I0220 +
I0221 +
I0222 +
I0223 +
I0230 +
I0231 +
I0232 +
I0233 

TotI03=
I0300 +
I0301 +
I0302 +
I0303 +
I0310 +
I0311 +
I0312 +
I0313 +
I0320 +
I0321 +
I0322 +
I0323 +
I0330 +
I0331 +
I0332 +
I0333

TotR=TotR0 + TotR1 + TotR2 + TotR3

TotI = totI02 + TotI13 + TotI12 + TotI03

{
The following variables just duplicate the totals for individual strains
} 

J13 = 
I1300+I1301+I1302+I1303+I1310+I1311+I1312+I1313+I1320
+I1321+I1322+I1323+I1330+I1331+I1332+I1333

J03 = 
I0300+I0301+I0302+I0303+I0310+I0311+I0312+I0313+I0320
+I0321+I0322+I0323+I0330+I0331+I0332+I0333

J12 = 
I1200+I1201+I1202+I1203+I1210+I1211+I1212+I1213
+I1220+I1221+I1222+I1223+I1230+I1231+I1232+I1233

J02 = 
I0200+I0201+I0202+I0203+I0210+I0211+I0212+I0213+I0220+
I0221+I0222+I0223+I0230+I0231+I0232+I0233


TotS =R3333

TotPartImm = TotR - R3333 {Total population that has any immunity}

Total = TotR + TotI

{
Derived variables for the fraction of the total population with no immunity, full immunity or 
waned immunity to one of the alleles at each of the two sites. The variables are named:

AnyImnSite1Al1: the fraction of the population with any immunity to the first allele at the first site.
AnyImnSite1Al2: the fraction of the population with any immunity to the second allele at the first site.
AnyImnSite2Al1:
AnyImnSite2Al2:
}


SuscToI02 = 

  R0000*(1-(m0*nu0))*(1-(m2*nu2))*(1-(m02*nu0*nu2))
+R0001*(1-(m0*nu0))*(1-(m2*nu2))*(1-(m02*nu0*nu2))
+R0002*(1-(m0*nu0))*(1-(m2*nu2))*(1-(m02*nu0*nu2))
+R0003*(1-(m0*nu0))*(1-(m2*nu2))*(1-(m02*nu0*nu2))

+R0010*(1-(m0*nu0))*(1-(m2*1))*(1-(m02*nu0*1))
+R0011*(1-(m0*nu0))*(1-(m2*1))*(1-(m02*nu0*1))
+R0012*(1-(m0*nu0))*(1-(m2*1))*(1-(m02*nu0*1))
+R0013*(1-(m0*nu0))*(1-(m2*1))*(1-(m02*nu0*1))

+R0020*(1-(m0*nu0))*(1-(m2*1))*(1-(m02*nu0*1))
+R0021*(1-(m0*nu0))*(1-(m2*1))*(1-(m02*nu0*1))
+R0022*(1-(m0*nu0))*(1-(m2*1))*(1-(m02*nu0*1))
+R0023*(1-(m0*nu0))*(1-(m2*1))*(1-(m02*nu0*1))

+R0030*(1-(m0*nu0))*(1-(m2*0))*(1-(m02*nu0*0))
+R0031*(1-(m0*nu0))*(1-(m2*0))*(1-(m02*nu0*0))
+R0032*(1-(m0*nu0))*(1-(m2*0))*(1-(m02*nu0*0))

+R0100*(1-(m0*nu0))*(1-(m2*nu2))*(1-(m02*nu0*nu2))
+R0101*(1-(m0*nu0))*(1-(m2*nu2))*(1-(m02*nu0*nu2))
+R0102*(1-(m0*nu0))*(1-(m2*nu2))*(1-(m02*nu0*nu2))
+R0103*(1-(m0*nu0))*(1-(m2*nu2))*(1-(m02*nu0*nu2))

+R0110*(1-(m0*nu0))*(1-(m2*1))*(1-(m02*nu0*1))
+R0111*(1-(m0*nu0))*(1-(m2*1))*(1-(m02*nu0*1))
+R0112*(1-(m0*nu0))*(1-(m2*1))*(1-(m02*nu0*1))
+R0113*(1-(m0*nu0))*(1-(m2*1))*(1-(m02*nu0*1))

+R0120*(1-(m0*nu0))*(1-(m2*1))*(1-(m02*nu0*1))
+R0121*(1-(m0*nu0))*(1-(m2*1))*(1-(m02*nu0*1))
+R0122*(1-(m0*nu0))*(1-(m2*1))*(1-(m02*nu0*1))
+R0123*(1-(m0*nu0))*(1-(m2*1))*(1-(m02*nu0*1))

+R0130*(1-(m0*nu0))*(1-(m2*0))*(1-(m02*nu0*0))
+R0131*(1-(m0*nu0))*(1-(m2*0))*(1-(m02*nu0*0))
+R0132*(1-(m0*nu0))*(1-(m2*0))*(1-(m02*nu0*0))

+R0200*(1-(m0*nu0))*(1-(m2*nu2))*(1-(m02*nu0*nu2))
+R0201*(1-(m0*nu0))*(1-(m2*nu2))*(1-(m02*nu0*nu2))
+R0202*(1-(m0*nu0))*(1-(m2*nu2))*(1-(m02*nu0*nu2))
+R0203*(1-(m0*nu0))*(1-(m2*nu2))*(1-(m02*nu0*nu2))

+R0210*(1-(m0*nu0))*(1-(m2*1))*(1-(m02*nu0*1))
+R0211*(1-(m0*nu0))*(1-(m2*1))*(1-(m02*nu0*1))
+R0212*(1-(m0*nu0))*(1-(m2*1))*(1-(m02*nu0*1))
+R0213*(1-(m0*nu0))*(1-(m2*1))*(1-(m02*nu0*1))

+R0220*(1-(m0*nu0))*(1-(m2*1))*(1-(m02*nu0*1))
+R0221*(1-(m0*nu0))*(1-(m2*1))*(1-(m02*nu0*1))
+R0222*(1-(m0*nu0))*(1-(m2*1))*(1-(m02*nu0*1))
+R0223*(1-(m0*nu0))*(1-(m2*1))*(1-(m02*nu0*1))

+R0230*(1-(m0*nu0))*(1-(m2*0))*(1-(m02*nu0*0))
+R0231*(1-(m0*nu0))*(1-(m2*0))*(1-(m02*nu0*0))
+R0232*(1-(m0*nu0))*(1-(m2*0))*(1-(m02*nu0*0))

+R0300*(1-(m0*nu0))*(1-(m2*nu2))*(1-(m02*nu0*nu2))
+R0301*(1-(m0*nu0))*(1-(m2*nu2))*(1-(m02*nu0*nu2))
+R0302*(1-(m0*nu0))*(1-(m2*nu2))*(1-(m02*nu0*nu2))
+R0303*(1-(m0*nu0))*(1-(m2*nu2))*(1-(m02*nu0*nu2))

+R0310*(1-(m0*nu0))*(1-(m2*1))*(1-(m02*nu0*1))
+R0311*(1-(m0*nu0))*(1-(m2*1))*(1-(m02*nu0*1))
+R0312*(1-(m0*nu0))*(1-(m2*1))*(1-(m02*nu0*1))
+R0313*(1-(m0*nu0))*(1-(m2*1))*(1-(m02*nu0*1))

+ R0320*(1-(m0*nu0))*(1-(m2*1))*(1-(m02*nu0*1))
+ R0321*(1-(m0*nu0))*(1-(m2*1))*(1-(m02*nu0*1)) 
+ R0322*(1-(m0*nu0))*(1-(m2*1))*(1-(m02*nu0*1)) 
+ R0323*(1-(m0*nu0))*(1-(m2*1))*(1-(m02*nu0*1)) 

+ R0330*(1-(m0*nu0))*(1-(m2*0))*(1-(m02*nu0*0)) 
+ R0331*(1-(m0*nu0))*(1-(m2*0))*(1-(m02*nu0*0)) 
+ R0332*(1-(m0*nu0))*(1-(m2*0))*(1-(m02*nu0*0)) 

+ R1000*(1-(m0*1))*(1-(m2*nu2))*(1-(m02*1*nu2)) 
+ R1001*(1-(m0*1))*(1-(m2*nu2))*(1-(m02*1*nu2)) 
+ R1002*(1-(m0*1))*(1-(m2*nu2))*(1-(m02*1*nu2)) 
+ R1003*(1-(m0*1))*(1-(m2*nu2))*(1-(m02*1*nu2)) 

+ R1010*(1-(m0*1))*(1-(m2*1))*(1-(m02*1*1)) 
+ R1011*(1-(m0*1))*(1-(m2*1))*(1-(m02*1*1)) 
+ R1012*(1-(m0*1))*(1-(m2*1))*(1-(m02*1*1)) 
+ R1013*(1-(m0*1))*(1-(m2*1))*(1-(m02*1*1)) 

+ R1020*(1-(m0*1))*(1-(m2*1))*(1-(m02*1*1)) 
+ R1021*(1-(m0*1))*(1-(m2*1))*(1-(m02*1*1)) 
+ R1022*(1-(m0*1))*(1-(m2*1))*(1-(m02*1*1)) 
+ R1023*(1-(m0*1))*(1-(m2*1))*(1-(m02*1*1)) 

+ R1030*(1-(m0*1))*(1-(m2*0))*(1-(m02*1*0)) 
+ R1031*(1-(m0*1))*(1-(m2*0))*(1-(m02*1*0)) 
+ R1032*(1-(m0*1))*(1-(m2*0))*(1-(m02*1*0)) 

+ R1100*(1-(m0*1))*(1-(m2*nu2))*(1-(m02*1*nu2)) 
+ R1101*(1-(m0*1))*(1-(m2*nu2))*(1-(m02*1*nu2)) 
+ R1102*(1-(m0*1))*(1-(m2*nu2))*(1-(m02*1*nu2)) 
+ R1103*(1-(m0*1))*(1-(m2*nu2))*(1-(m02*1*nu2)) 

+ R1110*(1-(m0*1))*(1-(m2*1))*(1-(m02*1*1)) 
+ R1111*(1-(m0*1))*(1-(m2*1))*(1-(m02*1*1)) 
+ R1112*(1-(m0*1))*(1-(m2*1))*(1-(m02*1*1)) 
+ R1113*(1-(m0*1))*(1-(m2*1))*(1-(m02*1*1)) 

+ R1120*(1-(m0*1))*(1-(m2*1))*(1-(m02*1*1)) 
+ R1121*(1-(m0*1))*(1-(m2*1))*(1-(m02*1*1)) 
+ R1122*(1-(m0*1))*(1-(m2*1))*(1-(m02*1*1)) 
+ R1123*(1-(m0*1))*(1-(m2*1))*(1-(m02*1*1)) 

+ R1130*(1-(m0*1))*(1-(m2*0))*(1-(m02*1*0)) 
+ R1131*(1-(m0*1))*(1-(m2*0))*(1-(m02*1*0)) 
+ R1132*(1-(m0*1))*(1-(m2*0))*(1-(m02*1*0)) 

+ R1200*(1-(m0*1))*(1-(m2*nu2))*(1-(m02*1*nu2)) 
+ R1201*(1-(m0*1))*(1-(m2*nu2))*(1-(m02*1*nu2)) 
+ R1202*(1-(m0*1))*(1-(m2*nu2))*(1-(m02*1*nu2)) 
+ R1203*(1-(m0*1))*(1-(m2*nu2))*(1-(m02*1*nu2)) 

+ R1210*(1-(m0*1))*(1-(m2*1))*(1-(m02*1*1)) 
+ R1211*(1-(m0*1))*(1-(m2*1))*(1-(m02*1*1)) 
+ R1212*(1-(m0*1))*(1-(m2*1))*(1-(m02*1*1)) 
+ R1213*(1-(m0*1))*(1-(m2*1))*(1-(m02*1*1)) 

+ R1220*(1-(m0*1))*(1-(m2*1))*(1-(m02*1*1)) 
+ R1221*(1-(m0*1))*(1-(m2*1))*(1-(m02*1*1)) 
+ R1222*(1-(m0*1))*(1-(m2*1))*(1-(m02*1*1)) 
+ R1223*(1-(m0*1))*(1-(m2*1))*(1-(m02*1*1)) 

+ R1230*(1-(m0*1))*(1-(m2*0))*(1-(m02*1*0)) 
+ R1231*(1-(m0*1))*(1-(m2*0))*(1-(m02*1*0)) 
+ R1232*(1-(m0*1))*(1-(m2*0))*(1-(m02*1*0)) 

+ R1300*(1-(m0*1))*(1-(m2*nu2))*(1-(m02*1*nu2)) 
+ R1301*(1-(m0*1))*(1-(m2*nu2))*(1-(m02*1*nu2)) 
+ R1302*(1-(m0*1))*(1-(m2*nu2))*(1-(m02*1*nu2)) 
+ R1303*(1-(m0*1))*(1-(m2*nu2))*(1-(m02*1*nu2)) 

+ R1310*(1-(m0*1))*(1-(m2*1))*(1-(m02*1*1)) 
+ R1311*(1-(m0*1))*(1-(m2*1))*(1-(m02*1*1)) 
+ R1312*(1-(m0*1))*(1-(m2*1))*(1-(m02*1*1)) 
+ R1313*(1-(m0*1))*(1-(m2*1))*(1-(m02*1*1)) 

+ R1320*(1-(m0*1))*(1-(m2*1))*(1-(m02*1*1)) 
+ R1321*(1-(m0*1))*(1-(m2*1))*(1-(m02*1*1)) 
+ R1322*(1-(m0*1))*(1-(m2*1))*(1-(m02*1*1)) 
+ R1323*(1-(m0*1))*(1-(m2*1))*(1-(m02*1*1)) 

+ R1330*(1-(m0*1))*(1-(m2*0))*(1-(m02*1*0)) 
+ R1331*(1-(m0*1))*(1-(m2*0))*(1-(m02*1*0)) 
+ R1332*(1-(m0*1))*(1-(m2*0))*(1-(m02*1*0)) 

+ R2000*(1-(m0*1))*(1-(m2*nu2))*(1-(m02*1*nu2)) 
+ R2001*(1-(m0*1))*(1-(m2*nu2))*(1-(m02*1*nu2)) 
+ R2002*(1-(m0*1))*(1-(m2*nu2))*(1-(m02*1*nu2)) 
+ R2003*(1-(m0*1))*(1-(m2*nu2))*(1-(m02*1*nu2)) 

+ R2010*(1-(m0*1))*(1-(m2*1))*(1-(m02*1*1)) 
+ R2011*(1-(m0*1))*(1-(m2*1))*(1-(m02*1*1)) 
+ R2012*(1-(m0*1))*(1-(m2*1))*(1-(m02*1*1)) 
+ R2013*(1-(m0*1))*(1-(m2*1))*(1-(m02*1*1)) 

+ R2020*(1-(m0*1))*(1-(m2*1))*(1-(m02*1*1)) 
+ R2021*(1-(m0*1))*(1-(m2*1))*(1-(m02*1*1))
+ R2022*(1-(m0*1))*(1-(m2*1))*(1-(m02*1*1)) 
+ R2023*(1-(m0*1))*(1-(m2*1))*(1-(m02*1*1)) 

+ R2030*(1-(m0*1))*(1-(m2*0))*(1-(m02*1*0)) 
+ R2031*(1-(m0*1))*(1-(m2*0))*(1-(m02*1*0)) 
+ R2032*(1-(m0*1))*(1-(m2*0))*(1-(m02*1*0)) 

+ R2100*(1-(m0*1))*(1-(m2*nu2))*(1-(m02*1*nu2)) 
+ R2101*(1-(m0*1))*(1-(m2*nu2))*(1-(m02*1*nu2)) 
+ R2102*(1-(m0*1))*(1-(m2*nu2))*(1-(m02*1*nu2)) 
+ R2103*(1-(m0*1))*(1-(m2*nu2))*(1-(m02*1*nu2)) 

+ R2110*(1-(m0*1))*(1-(m2*1))*(1-(m02*1*1)) 
+ R2111*(1-(m0*1))*(1-(m2*1))*(1-(m02*1*1)) 
+ R2112*(1-(m0*1))*(1-(m2*1))*(1-(m02*1*1)) 
+ R2113*(1-(m0*1))*(1-(m2*1))*(1-(m02*1*1)) 

+ R2120*(1-(m0*1))*(1-(m2*1))*(1-(m02*1*1)) 
+ R2121*(1-(m0*1))*(1-(m2*1))*(1-(m02*1*1)) 
+ R2122*(1-(m0*1))*(1-(m2*1))*(1-(m02*1*1)) 
+ R2123*(1-(m0*1))*(1-(m2*1))*(1-(m02*1*1)) 

+ R2130*(1-(m0*1))*(1-(m2*0))*(1-(m02*1*0)) 
+ R2131*(1-(m0*1))*(1-(m2*0))*(1-(m02*1*0)) 
+ R2132*(1-(m0*1))*(1-(m2*0))*(1-(m02*1*0)) 

+ R2200*(1-(m0*1))*(1-(m2*nu2))*(1-(m02*1*nu2)) 
+ R2201*(1-(m0*1))*(1-(m2*nu2))*(1-(m02*1*nu2)) 
+ R2202*(1-(m0*1))*(1-(m2*nu2))*(1-(m02*1*nu2)) 
+ R2203*(1-(m0*1))*(1-(m2*nu2))*(1-(m02*1*nu2)) 

+ R2210*(1-(m0*1))*(1-(m2*1))*(1-(m02*1*1)) 
+ R2211*(1-(m0*1))*(1-(m2*1))*(1-(m02*1*1)) 
+ R2212*(1-(m0*1))*(1-(m2*1))*(1-(m02*1*1)) 
+ R2213*(1-(m0*1))*(1-(m2*1))*(1-(m02*1*1)) 

+ R2220*(1-(m0*1))*(1-(m2*1))*(1-(m02*1*1)) 
+ R2221*(1-(m0*1))*(1-(m2*1))*(1-(m02*1*1)) 
+ R2222*(1-(m0*1))*(1-(m2*1))*(1-(m02*1*1)) 
+ R2223*(1-(m0*1))*(1-(m2*1))*(1-(m02*1*1)) 

+ R2230*(1-(m0*1))*(1-(m2*0))*(1-(m02*1*0)) 
+ R2231*(1-(m0*1))*(1-(m2*0))*(1-(m02*1*0)) 
+ R2232*(1-(m0*1))*(1-(m2*0))*(1-(m02*1*0)) 

+ R2300*(1-(m0*1))*(1-(m2*nu2))*(1-(m02*1*nu2)) 
+ R2301*(1-(m0*1))*(1-(m2*nu2))*(1-(m02*1*nu2)) 
+ R2302*(1-(m0*1))*(1-(m2*nu2))*(1-(m02*1*nu2)) 
+ R2303*(1-(m0*1))*(1-(m2*nu2))*(1-(m02*1*nu2)) 

+ R2310*(1-(m0*1))*(1-(m2*1))*(1-(m02*1*1)) 
+ R2311*(1-(m0*1))*(1-(m2*1))*(1-(m02*1*1)) 
+ R2312*(1-(m0*1))*(1-(m2*1))*(1-(m02*1*1)) 
+ R2313*(1-(m0*1))*(1-(m2*1))*(1-(m02*1*1)) 

+ R2320*(1-(m0*1))*(1-(m2*1))*(1-(m02*1*1)) 
+ R2321*(1-(m0*1))*(1-(m2*1))*(1-(m02*1*1)) 
+ R2322*(1-(m0*1))*(1-(m2*1))*(1-(m02*1*1)) 
+ R2323*(1-(m0*1))*(1-(m2*1))*(1-(m02*1*1)) 

+ R2330*(1-(m0*1))*(1-(m2*0))*(1-(m02*1*0)) 
+ R2331*(1-(m0*1))*(1-(m2*0))*(1-(m02*1*0)) 
+ R2332*(1-(m0*1))*(1-(m2*0))*(1-(m02*1*0)) 

+ R3000*(1-(m0*0))*(1-(m2*nu2))*(1-(m02*0*nu2)) 
+ R3001*(1-(m0*0))*(1-(m2*nu2))*(1-(m02*0*nu2)) 
+ R3002*(1-(m0*0))*(1-(m2*nu2))*(1-(m02*0*nu2)) 
+ R3003*(1-(m0*0))*(1-(m2*nu2))*(1-(m02*0*nu2)) 

+ R3010*(1-(m0*0))*(1-(m2*1))*(1-(m02*0*1)) 
+ R3011*(1-(m0*0))*(1-(m2*1))*(1-(m02*0*1)) 
+ R3012*(1-(m0*0))*(1-(m2*1))*(1-(m02*0*1)) 
+ R3013*(1-(m0*0))*(1-(m2*1))*(1-(m02*0*1)) 

+ R3020*(1-(m0*0))*(1-(m2*1))*(1-(m02*0*1)) 
+ R3021*(1-(m0*0))*(1-(m2*1))*(1-(m02*0*1)) 
+ R3022*(1-(m0*0))*(1-(m2*1))*(1-(m02*0*1)) 
+ R3023*(1-(m0*0))*(1-(m2*1))*(1-(m02*0*1)) 

+ R3030*(1-(m0*0))*(1-(m2*0))*(1-(m02*0*0)) 
+ R3031*(1-(m0*0))*(1-(m2*0))*(1-(m02*0*0)) 
+ R3032*(1-(m0*0))*(1-(m2*0))*(1-(m02*0*0)) 


+ R3100*(1-(m0*0))*(1-(m2*nu2))*(1-(m02*0*nu2)) 
+ R3101*(1-(m0*0))*(1-(m2*nu2))*(1-(m02*0*nu2)) 
+ R3102*(1-(m0*0))*(1-(m2*nu2))*(1-(m02*0*nu2)) 
+ R3103*(1-(m0*0))*(1-(m2*nu2))*(1-(m02*0*nu2)) 

+ R3110*(1-(m0*0))*(1-(m2*1))*(1-(m02*0*1)) 
+ R3111*(1-(m0*0))*(1-(m2*1))*(1-(m02*0*1)) 
+ R3112*(1-(m0*0))*(1-(m2*1))*(1-(m02*0*1)) 
+ R3113*(1-(m0*0))*(1-(m2*1))*(1-(m02*0*1)) 

+ R3120*(1-(m0*0))*(1-(m2*1))*(1-(m02*0*1)) 
+ R3121*(1-(m0*0))*(1-(m2*1))*(1-(m02*0*1)) 
+ R3122*(1-(m0*0))*(1-(m2*1))*(1-(m02*0*1)) 
+ R3123*(1-(m0*0))*(1-(m2*1))*(1-(m02*0*1)) 

+ R3130*(1-(m0*0))*(1-(m2*0))*(1-(m02*0*0)) 
+ R3131*(1-(m0*0))*(1-(m2*0))*(1-(m02*0*0)) 
+ R3132*(1-(m0*0))*(1-(m2*0))*(1-(m02*0*0)) 

+ R3200*(1-(m0*0))*(1-(m2*nu2))*(1-(m02*0*nu2)) 
+ R3201*(1-(m0*0))*(1-(m2*nu2))*(1-(m02*0*nu2)) 
+ R3202*(1-(m0*0))*(1-(m2*nu2))*(1-(m02*0*nu2)) 
+ R3203*(1-(m0*0))*(1-(m2*nu2))*(1-(m02*0*nu2)) 

+ R3210*(1-(m0*0))*(1-(m2*1))*(1-(m02*0*1)) 
+ R3211*(1-(m0*0))*(1-(m2*1))*(1-(m02*0*1)) 
+ R3212*(1-(m0*0))*(1-(m2*1))*(1-(m02*0*1)) 
+ R3213*(1-(m0*0))*(1-(m2*1))*(1-(m02*0*1)) 

+ R3220*(1-(m0*0))*(1-(m2*1))*(1-(m02*0*1)) 
+ R3221*(1-(m0*0))*(1-(m2*1))*(1-(m02*0*1)) 
+ R3222*(1-(m0*0))*(1-(m2*1))*(1-(m02*0*1)) 
+ R3223*(1-(m0*0))*(1-(m2*1))*(1-(m02*0*1)) 

+ R3230*(1-(m0*0))*(1-(m2*0))*(1-(m02*0*0)) 
+ R3231*(1-(m0*0))*(1-(m2*0))*(1-(m02*0*0)) 
+ R3232*(1-(m0*0))*(1-(m2*0))*(1-(m02*0*0)) 

+R3333


SuscToI03 =
 R0000 *(1-(m0*nu0))*(1-(m3*nu3))*(1-(m03*nu0*nu3)) 
+ R0001*(1-(m0*nu0))*(1-(m3*1))*(1-(m03*nu0*1)) 
+ R0002*(1-(m0*nu0))*(1-(m3*1))*(1-(m03*nu0*1)) 
+ R0003*(1-(m0*nu0))*(1-(m3*0))*(1-(m03*nu0*0)) 

+ R0010*(1-(m0*nu0))*(1-(m3*nu3))*(1-(m03*nu0*nu3)) 
+ R0011*(1-(m0*nu0))*(1-(m3*1))*(1-(m03*nu0*1)) 
+ R0012*(1-(m0*nu0))*(1-(m3*1))*(1-(m03*nu0*1)) 
+ R0013*(1-(m0*nu0))*(1-(m3*0))*(1-(m03*nu0*0)) 

+ R0020*(1-(m0*nu0))*(1-(m3*nu3))*(1-(m03*nu0*nu3)) 
+ R0021*(1-(m0*nu0))*(1-(m3*1))*(1-(m03*nu0*1)) 
+ R0022*(1-(m0*nu0))*(1-(m3*1))*(1-(m03*nu0*1)) 
+ R0023*(1-(m0*nu0))*(1-(m3*0))*(1-(m03*nu0*0)) 

+ R0030*(1-(m0*nu0))*(1-(m3*nu3))*(1-(m03*nu0*nu3)) 
+ R0031*(1-(m0*nu0))*(1-(m3*1))*(1-(m03*nu0*1)) 
+ R0032*(1-(m0*nu0))*(1-(m3*1))*(1-(m03*nu0*1)) 

+ R0100*(1-(m0*nu0))*(1-(m3*nu3))*(1-(m03*nu0*nu3)) 
+ R0101*(1-(m0*nu0))*(1-(m3*1))*(1-(m03*nu0*1)) 
+ R0102*(1-(m0*nu0))*(1-(m3*1))*(1-(m03*nu0*1)) 
+ R0103*(1-(m0*nu0))*(1-(m3*0))*(1-(m03*nu0*0)) 

+ R0110*(1-(m0*nu0))*(1-(m3*nu3))*(1-(m03*nu0*nu3)) 
+ R0111*(1-(m0*nu0))*(1-(m3*1))*(1-(m03*nu0*1)) 
+ R0112*(1-(m0*nu0))*(1-(m3*1))*(1-(m03*nu0*1)) 
+ R0113*(1-(m0*nu0))*(1-(m3*0))*(1-(m03*nu0*0)) 

+ R0120*(1-(m0*nu0))*(1-(m3*nu3))*(1-(m03*nu0*nu3)) 
+ R0121*(1-(m0*nu0))*(1-(m3*1))*(1-(m03*nu0*1)) 
+ R0122*(1-(m0*nu0))*(1-(m3*1))*(1-(m03*nu0*1)) 
+ R0123*(1-(m0*nu0))*(1-(m3*0))*(1-(m03*nu0*0)) 

+ R0130*(1-(m0*nu0))*(1-(m3*nu3))*(1-(m03*nu0*nu3)) 
+ R0131*(1-(m0*nu0))*(1-(m3*1))*(1-(m03*nu0*1)) 
+ R0132*(1-(m0*nu0))*(1-(m3*1))*(1-(m03*nu0*1)) 

+ R0200*(1-(m0*nu0))*(1-(m3*nu3))*(1-(m03*nu0*nu3)) 
+ R0201*(1-(m0*nu0))*(1-(m3*1))*(1-(m03*nu0*1)) 
+ R0202*(1-(m0*nu0))*(1-(m3*1))*(1-(m03*nu0*1)) 
+ R0203*(1-(m0*nu0))*(1-(m3*0))*(1-(m03*nu0*0)) 

+ R0210*(1-(m0*nu0))*(1-(m3*nu3))*(1-(m03*nu0*nu3)) 
+ R0211*(1-(m0*nu0))*(1-(m3*1))*(1-(m03*nu0*1)) 
+ R0212*(1-(m0*nu0))*(1-(m3*1))*(1-(m03*nu0*1)) 
+ R0213*(1-(m0*nu0))*(1-(m3*0))*(1-(m03*nu0*0)) 

+ R0220*(1-(m0*nu0))*(1-(m3*nu3))*(1-(m03*nu0*nu3)) 
+ R0221*(1-(m0*nu0))*(1-(m3*1))*(1-(m03*nu0*1)) 
+ R0222*(1-(m0*nu0))*(1-(m3*1))*(1-(m03*nu0*1)) 
+ R0223*(1-(m0*nu0))*(1-(m3*0))*(1-(m03*nu0*0)) 

+ R0230*(1-(m0*nu0))*(1-(m3*nu3))*(1-(m03*nu0*nu3)) 
+ R0231*(1-(m0*nu0))*(1-(m3*1))*(1-(m03*nu0*1)) 
+ R0232*(1-(m0*nu0))*(1-(m3*1))*(1-(m03*nu0*1)) 

+ R0300*(1-(m0*nu0))*(1-(m3*nu3))*(1-(m03*nu0*nu3)) 
+ R0301*(1-(m0*nu0))*(1-(m3*1))*(1-(m03*nu0*1)) 
+ R0302*(1-(m0*nu0))*(1-(m3*1))*(1-(m03*nu0*1)) 
+ R0303*(1-(m0*nu0))*(1-(m3*0))*(1-(m03*nu0*0)) 

+ R0310*(1-(m0*nu0))*(1-(m3*nu3))*(1-(m03*nu0*nu3)) 
+ R0311*(1-(m0*nu0))*(1-(m3*1))*(1-(m03*nu0*1)) 
+ R0312*(1-(m0*nu0))*(1-(m3*1))*(1-(m03*nu0*1)) 
+ R0313*(1-(m0*nu0))*(1-(m3*0))*(1-(m03*nu0*0)) 

+ R0320*(1-(m0*nu0))*(1-(m3*nu3))*(1-(m03*nu0*nu3)) 
+ R0321*(1-(m0*nu0))*(1-(m3*1))*(1-(m03*nu0*1)) 
+ R0322*(1-(m0*nu0))*(1-(m3*1))*(1-(m03*nu0*1)) 
+ R0323*(1-(m0*nu0))*(1-(m3*0))*(1-(m03*nu0*0)) 

+ R0330*(1-(m0*nu0))*(1-(m3*nu3))*(1-(m03*nu0*nu3)) 
+ R0331*(1-(m0*nu0))*(1-(m3*1))*(1-(m03*nu0*1)) 
+ R0332*(1-(m0*nu0))*(1-(m3*1))*(1-(m03*nu0*1)) 

+ R1000*(1-(m0*1))*(1-(m3*nu3))*(1-(m03*1*nu3)) 
+ R1001*(1-(m0*1))*(1-(m3*1))*(1-(m03*1*1)) 
+ R1002*(1-(m0*1))*(1-(m3*1))*(1-(m03*1*1)) 
+ R1003*(1-(m0*1))*(1-(m3*0))*(1-(m03*1*0)) 

+ R1010*(1-(m0*1))*(1-(m3*nu3))*(1-(m03*1*nu3)) 
+ R1011*(1-(m0*1))*(1-(m3*1))*(1-(m03*1*1)) 
+ R1012*(1-(m0*1))*(1-(m3*1))*(1-(m03*1*1)) 
+ R1013*(1-(m0*1))*(1-(m3*0))*(1-(m03*1*0)) 

+ R1020*(1-(m0*1))*(1-(m3*nu3))*(1-(m03*1*nu3)) 
+ R1021*(1-(m0*1))*(1-(m3*1))*(1-(m03*1*1)) 
+ R1022*(1-(m0*1))*(1-(m3*1))*(1-(m03*1*1)) 
+ R1023*(1-(m0*1))*(1-(m3*0))*(1-(m03*1*0)) 

+ R1030*(1-(m0*1))*(1-(m3*nu3))*(1-(m03*1*nu3)) 
+ R1031*(1-(m0*1))*(1-(m3*1))*(1-(m03*1*1)) 
+ R1032*(1-(m0*1))*(1-(m3*1))*(1-(m03*1*1)) 

+ R1100*(1-(m0*1))*(1-(m3*nu3))*(1-(m03*1*nu3)) 
+ R1101*(1-(m0*1))*(1-(m3*1))*(1-(m03*1*1)) 
+ R1102*(1-(m0*1))*(1-(m3*1))*(1-(m03*1*1)) 
+ R1103*(1-(m0*1))*(1-(m3*0))*(1-(m03*1*0)) 

+ R1110*(1-(m0*1))*(1-(m3*nu3))*(1-(m03*1*nu3)) 
+ R1111*(1-(m0*1))*(1-(m3*1))*(1-(m03*1*1)) 
+ R1112*(1-(m0*1))*(1-(m3*1))*(1-(m03*1*1)) 
+ R1113*(1-(m0*1))*(1-(m3*0))*(1-(m03*1*0)) 

+ R1120*(1-(m0*1))*(1-(m3*nu3))*(1-(m03*1*nu3)) 
+ R1121*(1-(m0*1))*(1-(m3*1))*(1-(m03*1*1)) 
+ R1122*(1-(m0*1))*(1-(m3*1))*(1-(m03*1*1)) 
+ R1123*(1-(m0*1))*(1-(m3*0))*(1-(m03*1*0)) 

+ R1130*(1-(m0*1))*(1-(m3*nu3))*(1-(m03*1*nu3)) 
+ R1131*(1-(m0*1))*(1-(m3*1))*(1-(m03*1*1)) 
+ R1132*(1-(m0*1))*(1-(m3*1))*(1-(m03*1*1)) 

+ R1200*(1-(m0*1))*(1-(m3*nu3))*(1-(m03*1*nu3)) 
+ R1201*(1-(m0*1))*(1-(m3*1))*(1-(m03*1*1)) 
+ R1202*(1-(m0*1))*(1-(m3*1))*(1-(m03*1*1)) 
+ R1203*(1-(m0*1))*(1-(m3*0))*(1-(m03*1*0)) 

+ R1210*(1-(m0*1))*(1-(m3*nu3))*(1-(m03*1*nu3)) 
+ R1211*(1-(m0*1))*(1-(m3*1))*(1-(m03*1*1)) 
+ R1212*(1-(m0*1))*(1-(m3*1))*(1-(m03*1*1)) 
+ R1213*(1-(m0*1))*(1-(m3*0))*(1-(m03*1*0)) 

+ R1220*(1-(m0*1))*(1-(m3*nu3))*(1-(m03*1*nu3)) 
+ R1221*(1-(m0*1))*(1-(m3*1))*(1-(m03*1*1)) 
+ R1222*(1-(m0*1))*(1-(m3*1))*(1-(m03*1*1)) 
+ R1223*(1-(m0*1))*(1-(m3*0))*(1-(m03*1*0)) 

+ R1230*(1-(m0*1))*(1-(m3*nu3))*(1-(m03*1*nu3)) 
+ R1231*(1-(m0*1))*(1-(m3*1))*(1-(m03*1*1)) 
+ R1232*(1-(m0*1))*(1-(m3*1))*(1-(m03*1*1)) 


+ R1300*(1-(m0*1))*(1-(m3*nu3))*(1-(m03*1*nu3)) 
+ R1301*(1-(m0*1))*(1-(m3*1))*(1-(m03*1*1)) 
+ R1302*(1-(m0*1))*(1-(m3*1))*(1-(m03*1*1)) 
+ R1303*(1-(m0*1))*(1-(m3*0))*(1-(m03*1*0)) 

+ R1310*(1-(m0*1))*(1-(m3*nu3))*(1-(m03*1*nu3)) 
+ R1311*(1-(m0*1))*(1-(m3*1))*(1-(m03*1*1)) 
+ R1312*(1-(m0*1))*(1-(m3*1))*(1-(m03*1*1)) 
+ R1313*(1-(m0*1))*(1-(m3*0))*(1-(m03*1*0)) 

+ R1320*(1-(m0*1))*(1-(m3*nu3))*(1-(m03*1*nu3)) 
+ R1321*(1-(m0*1))*(1-(m3*1))*(1-(m03*1*1)) 

+ R1322*(1-(m0*1))*(1-(m3*1))*(1-(m03*1*1)) 
+ R1323*(1-(m0*1))*(1-(m3*0))*(1-(m03*1*0)) 

+ R1330*(1-(m0*1))*(1-(m3*nu3))*(1-(m03*1*nu3)) 
+ R1331*(1-(m0*1))*(1-(m3*1))*(1-(m03*1*1)) 
+ R1332*(1-(m0*1))*(1-(m3*1))*(1-(m03*1*1)) 

+ R2000*(1-(m0*1))*(1-(m3*nu3))*(1-(m03*1*nu3)) 
+ R2001*(1-(m0*1))*(1-(m3*1))*(1-(m03*1*1)) 
+ R2002*(1-(m0*1))*(1-(m3*1))*(1-(m03*1*1)) 
+ R2003*(1-(m0*1))*(1-(m3*0))*(1-(m03*1*0)) 

+ R2010*(1-(m0*1))*(1-(m3*nu3))*(1-(m03*1*nu3)) 
+ R2011*(1-(m0*1))*(1-(m3*1))*(1-(m03*1*1)) 
+ R2012*(1-(m0*1))*(1-(m3*1))*(1-(m03*1*1)) 
+ R2013*(1-(m0*1))*(1-(m3*0))*(1-(m03*1*0)) 

+ R2020*(1-(m0*1))*(1-(m3*nu3))*(1-(m03*1*nu3)) 
+ R2021*(1-(m0*1))*(1-(m3*1))*(1-(m03*1*1)) 
+ R2022*(1-(m0*1))*(1-(m3*1))*(1-(m03*1*1)) 
+ R2023*(1-(m0*1))*(1-(m3*0))*(1-(m03*1*0)) 

+ R2030*(1-(m0*1))*(1-(m3*nu3))*(1-(m03*1*nu3)) 
+ R2031*(1-(m0*1))*(1-(m3*1))*(1-(m03*1*1)) 
+ R2032*(1-(m0*1))*(1-(m3*1))*(1-(m03*1*1)) 

+ R2100*(1-(m0*1))*(1-(m3*nu3))*(1-(m03*1*nu3)) 
+ R2101*(1-(m0*1))*(1-(m3*1))*(1-(m03*1*1)) 
+ R2102*(1-(m0*1))*(1-(m3*1))*(1-(m03*1*1)) 
+ R2103*(1-(m0*1))*(1-(m3*0))*(1-(m03*1*0)) 

+ R2110*(1-(m0*1))*(1-(m3*nu3))*(1-(m03*1*nu3)) 
+ R2111*(1-(m0*1))*(1-(m3*1))*(1-(m03*1*1)) 
+ R2112*(1-(m0*1))*(1-(m3*1))*(1-(m03*1*1)) 
+ R2113*(1-(m0*1))*(1-(m3*0))*(1-(m03*1*0)) 

+ R2120*(1-(m0*1))*(1-(m3*nu3))*(1-(m03*1*nu3)) 
+ R2121*(1-(m0*1))*(1-(m3*1))*(1-(m03*1*1)) 
+ R2122*(1-(m0*1))*(1-(m3*1))*(1-(m03*1*1)) 
+ R2123*(1-(m0*1))*(1-(m3*0))*(1-(m03*1*0)) 

+ R2130*(1-(m0*1))*(1-(m3*nu3))*(1-(m03*1*nu3)) 
+ R2131*(1-(m0*1))*(1-(m3*1))*(1-(m03*1*1)) 
+ R2132*(1-(m0*1))*(1-(m3*1))*(1-(m03*1*1)) 

+ R2200*(1-(m0*1))*(1-(m3*nu3))*(1-(m03*1*nu3)) 
+ R2201*(1-(m0*1))*(1-(m3*1))*(1-(m03*1*1)) 
+ R2202*(1-(m0*1))*(1-(m3*1))*(1-(m03*1*1)) 
+ R2203*(1-(m0*1))*(1-(m3*0))*(1-(m03*1*0)) 

+ R2210*(1-(m0*1))*(1-(m3*nu3))*(1-(m03*1*nu3)) 
+ R2211*(1-(m0*1))*(1-(m3*1))*(1-(m03*1*1)) 
+ R2212*(1-(m0*1))*(1-(m3*1))*(1-(m03*1*1)) 
+ R2213*(1-(m0*1))*(1-(m3*0))*(1-(m03*1*0)) 

+ R2220*(1-(m0*1))*(1-(m3*nu3))*(1-(m03*1*nu3)) 
+ R2221*(1-(m0*1))*(1-(m3*1))*(1-(m03*1*1)) 
+ R2222*(1-(m0*1))*(1-(m3*1))*(1-(m03*1*1)) 
+ R2223*(1-(m0*1))*(1-(m3*0))*(1-(m03*1*0)) 

+ R2230*(1-(m0*1))*(1-(m3*nu3))*(1-(m03*1*nu3)) 
+ R2231*(1-(m0*1))*(1-(m3*1))*(1-(m03*1*1)) 
+ R2232*(1-(m0*1))*(1-(m3*1))*(1-(m03*1*1)) 

+ R2300*(1-(m0*1))*(1-(m3*nu3))*(1-(m03*1*nu3)) 
+ R2301*(1-(m0*1))*(1-(m3*1))*(1-(m03*1*1)) 
+ R2302*(1-(m0*1))*(1-(m3*1))*(1-(m03*1*1)) 
+ R2303*(1-(m0*1))*(1-(m3*0))*(1-(m03*1*0)) 

+ R2310*(1-(m0*1))*(1-(m3*nu3))*(1-(m03*1*nu3)) 
+ R2311*(1-(m0*1))*(1-(m3*1))*(1-(m03*1*1)) 
+ R2312*(1-(m0*1))*(1-(m3*1))*(1-(m03*1*1)) 
+ R2313*(1-(m0*1))*(1-(m3*0))*(1-(m03*1*0)) 

+ R2320*(1-(m0*1))*(1-(m3*nu3))*(1-(m03*1*nu3)) 
+ R2321*(1-(m0*1))*(1-(m3*1))*(1-(m03*1*1)) 
+ R2322*(1-(m0*1))*(1-(m3*1))*(1-(m03*1*1)) 
+ R2323*(1-(m0*1))*(1-(m3*0))*(1-(m03*1*0)) 

+ R2330*(1-(m0*1))*(1-(m3*nu3))*(1-(m03*1*nu3)) 
+ R2331*(1-(m0*1))*(1-(m3*1))*(1-(m03*1*1)) 
+ R2332*(1-(m0*1))*(1-(m3*1))*(1-(m03*1*1)) 

+ R3000*(1-(m0*0))*(1-(m3*nu3))*(1-(m03*0*nu3)) 
+ R3001*(1-(m0*0))*(1-(m3*1))*(1-(m03*0*1)) 
+ R3002*(1-(m0*0))*(1-(m3*1))*(1-(m03*0*1)) 
+ R3003*(1-(m0*0))*(1-(m3*0))*(1-(m03*0*0)) 

+ R3010*(1-(m0*0))*(1-(m3*nu3))*(1-(m03*0*nu3)) 
+ R3011*(1-(m0*0))*(1-(m3*1))*(1-(m03*0*1)) 
+ R3012*(1-(m0*0))*(1-(m3*1))*(1-(m03*0*1)) 
+ R3013*(1-(m0*0))*(1-(m3*0))*(1-(m03*0*0)) 

+ R3020*(1-(m0*0))*(1-(m3*nu3))*(1-(m03*0*nu3)) 
+ R3021*(1-(m0*0))*(1-(m3*1))*(1-(m03*0*1)) 
+ R3022*(1-(m0*0))*(1-(m3*1))*(1-(m03*0*1)) 
+ R3023*(1-(m0*0))*(1-(m3*0))*(1-(m03*0*0)) 

+ R3030*(1-(m0*0))*(1-(m3*nu3))*(1-(m03*0*nu3)) 
+ R3031*(1-(m0*0))*(1-(m3*1))*(1-(m03*0*1)) 
+ R3032*(1-(m0*0))*(1-(m3*1))*(1-(m03*0*1)) 

+ R3100*(1-(m0*0))*(1-(m3*nu3))*(1-(m03*0*nu3)) 
+ R3101*(1-(m0*0))*(1-(m3*1))*(1-(m03*0*1)) 
+ R3102*(1-(m0*0))*(1-(m3*1))*(1-(m03*0*1)) 
+ R3103*(1-(m0*0))*(1-(m3*0))*(1-(m03*0*0)) 

+ R3110*(1-(m0*0))*(1-(m3*nu3))*(1-(m03*0*nu3)) 
+ R3111*(1-(m0*0))*(1-(m3*1))*(1-(m03*0*1)) 
+ R3112*(1-(m0*0))*(1-(m3*1))*(1-(m03*0*1)) 
+ R3113*(1-(m0*0))*(1-(m3*0))*(1-(m03*0*0)) 

+ R3120*(1-(m0*0))*(1-(m3*nu3))*(1-(m03*0*nu3)) 
+ R3121*(1-(m0*0))*(1-(m3*1))*(1-(m03*0*1)) 
+ R3122*(1-(m0*0))*(1-(m3*1))*(1-(m03*0*1)) 
+ R3123*(1-(m0*0))*(1-(m3*0))*(1-(m03*0*0)) 

+ R3130*(1-(m0*0))*(1-(m3*nu3))*(1-(m03*0*nu3)) 
+ R3131*(1-(m0*0))*(1-(m3*1))*(1-(m03*0*1)) 
+ R3132*(1-(m0*0))*(1-(m3*1))*(1-(m03*0*1)) 

+ R3200*(1-(m0*0))*(1-(m3*nu3))*(1-(m03*0*nu3)) 
+ R3201*(1-(m0*0))*(1-(m3*1))*(1-(m03*0*1)) 
+ R3202*(1-(m0*0))*(1-(m3*1))*(1-(m03*0*1)) 
+ R3203*(1-(m0*0))*(1-(m3*0))*(1-(m03*0*0)) 

+ R3210*(1-(m0*0))*(1-(m3*nu3))*(1-(m03*0*nu3)) 
+ R3211*(1-(m0*0))*(1-(m3*1))*(1-(m03*0*1)) 
+ R3212*(1-(m0*0))*(1-(m3*1))*(1-(m03*0*1)) 
+ R3213*(1-(m0*0))*(1-(m3*0))*(1-(m03*0*0)) 

+ R3220*(1-(m0*0))*(1-(m3*nu3))*(1-(m03*0*nu3)) 
+ R3221*(1-(m0*0))*(1-(m3*1))*(1-(m03*0*1)) 
+ R3222*(1-(m0*0))*(1-(m3*1))*(1-(m03*0*1)) 
+ R3223*(1-(m0*0))*(1-(m3*0))*(1-(m03*0*0)) 

+ R3230*(1-(m0*0))*(1-(m3*nu3))*(1-(m03*0*nu3)) 
+ R3231*(1-(m0*0))*(1-(m3*1))*(1-(m03*0*1)) 
+ R3232*(1-(m0*0))*(1-(m3*1))*(1-(m03*0*1)) 

+ R3333


SuscToI12 =
  R0000*(1-(m1*nu1))*(1-(m2*nu2))*(1-(m12*nu1*nu2)) 
+R0001*(1-(m1*nu1))*(1-(m2*nu2))*(1-(m12*nu1*nu2)) 
+R0002*(1-(m1*nu1))*(1-(m2*nu2))*(1-(m12*nu1*nu2)) 
+R0003*(1-(m1*nu1))*(1-(m2*nu2))*(1-(m12*nu1*nu2)) 

+ R0010*(1-(m1*nu1))*(1-(m2*1))*(1-(m12*nu1*1)) 
+ R0011*(1-(m1*nu1))*(1-(m2*1))*(1-(m12*nu1*1)) 
+ R0012*(1-(m1*nu1))*(1-(m2*1))*(1-(m12*nu1*1)) 
+ R0013*(1-(m1*nu1))*(1-(m2*1))*(1-(m12*nu1*1)) 

+ R0020*(1-(m1*nu1))*(1-(m2*1))*(1-(m12*nu1*1)) 
+ R0021*(1-(m1*nu1))*(1-(m2*1))*(1-(m12*nu1*1)) 
+ R0022*(1-(m1*nu1))*(1-(m2*1))*(1-(m12*nu1*1)) 
+ R0023*(1-(m1*nu1))*(1-(m2*1))*(1-(m12*nu1*1)) 

+ R0030*(1-(m1*nu1))*(1-(m2*0))*(1-(m12*nu1*0)) 
+ R0031*(1-(m1*nu1))*(1-(m2*0))*(1-(m12*nu1*0)) 
+ R0032*(1-(m1*nu1))*(1-(m2*0))*(1-(m12*nu1*0)) 

+ R0100*(1-(m1*1))*(1-(m2*nu2))*(1-(m12*1*nu2)) 
+ R0101*(1-(m1*1))*(1-(m2*nu2))*(1-(m12*1*nu2)) 
+ R0102*(1-(m1*1))*(1-(m2*nu2))*(1-(m12*1*nu2)) 
+ R0103*(1-(m1*1))*(1-(m2*nu2))*(1-(m12*1*nu2)) 

+ R0110*(1-(m1*1))*(1-(m2*1))*(1-(m12*1*1)) 
+ R0111*(1-(m1*1))*(1-(m2*1))*(1-(m12*1*1)) 
+ R0112*(1-(m1*1))*(1-(m2*1))*(1-(m12*1*1)) 
+ R0113*(1-(m1*1))*(1-(m2*1))*(1-(m12*1*1)) 

+ R0120*(1-(m1*1))*(1-(m2*1))*(1-(m12*1*1)) 
+ R0121*(1-(m1*1))*(1-(m2*1))*(1-(m12*1*1)) 
+ R0122*(1-(m1*1))*(1-(m2*1))*(1-(m12*1*1)) 
+ R0123*(1-(m1*1))*(1-(m2*1))*(1-(m12*1*1)) 

+ R0130*(1-(m1*1))*(1-(m2*0))*(1-(m12*1*0)) 
+ R0131*(1-(m1*1))*(1-(m2*0))*(1-(m12*1*0)) 
+ R0132*(1-(m1*1))*(1-(m2*0))*(1-(m12*1*0)) 

+ R0200*(1-(m1*1))*(1-(m2*nu2))*(1-(m12*1*nu2)) 
+ R0201*(1-(m1*1))*(1-(m2*nu2))*(1-(m12*1*nu2)) 
+ R0202*(1-(m1*1))*(1-(m2*nu2))*(1-(m12*1*nu2)) 
+ R0203*(1-(m1*1))*(1-(m2*nu2))*(1-(m12*1*nu2)) 

+ R0210*(1-(m1*1))*(1-(m2*1))*(1-(m12*1*1)) 
+ R0211*(1-(m1*1))*(1-(m2*1))*(1-(m12*1*1)) 
+ R0212*(1-(m1*1))*(1-(m2*1))*(1-(m12*1*1)) 
+ R0213*(1-(m1*1))*(1-(m2*1))*(1-(m12*1*1)) 

+ R0220*(1-(m1*1))*(1-(m2*1))*(1-(m12*1*1)) 
+ R0221*(1-(m1*1))*(1-(m2*1))*(1-(m12*1*1)) 
+ R0222*(1-(m1*1))*(1-(m2*1))*(1-(m12*1*1)) 
+ R0223*(1-(m1*1))*(1-(m2*1))*(1-(m12*1*1)) 

+ R0230*(1-(m1*1))*(1-(m2*0))*(1-(m12*1*0)) 
+ R0231*(1-(m1*1))*(1-(m2*0))*(1-(m12*1*0)) 
+ R0232*(1-(m1*1))*(1-(m2*0))*(1-(m12*1*0)) 

+ R0300*(1-(m1*0))*(1-(m2*nu2))*(1-(m12*0*nu2)) 
+ R0301*(1-(m1*0))*(1-(m2*nu2))*(1-(m12*0*nu2)) 
+ R0302*(1-(m1*0))*(1-(m2*nu2))*(1-(m12*0*nu2)) 
+ R0303*(1-(m1*0))*(1-(m2*nu2))*(1-(m12*0*nu2)) 

+ R0310*(1-(m1*0))*(1-(m2*1))*(1-(m12*0*1)) 
+ R0311*(1-(m1*0))*(1-(m2*1))*(1-(m12*0*1)) 
+ R0312*(1-(m1*0))*(1-(m2*1))*(1-(m12*0*1)) 
+ R0313*(1-(m1*0))*(1-(m2*1))*(1-(m12*0*1)) 

+ R0320*(1-(m1*0))*(1-(m2*1))*(1-(m12*0*1)) 
+ R0321*(1-(m1*0))*(1-(m2*1))*(1-(m12*0*1)) 
+ R0322*(1-(m1*0))*(1-(m2*1))*(1-(m12*0*1)) 
+ R0323*(1-(m1*0))*(1-(m2*1))*(1-(m12*0*1)) 

+ R0330*(1-(m1*0))*(1-(m2*0))*(1-(m12*0*0)) 
+ R0331*(1-(m1*0))*(1-(m2*0))*(1-(m12*0*0)) 
+ R0332*(1-(m1*0))*(1-(m2*0))*(1-(m12*0*0)) 

+ R1000*(1-(m1*nu1))*(1-(m2*nu2))*(1-(m12*nu1*nu2)) 
+ R1001*(1-(m1*nu1))*(1-(m2*nu2))*(1-(m12*nu1*nu2)) 
+ R1002*(1-(m1*nu1))*(1-(m2*nu2))*(1-(m12*nu1*nu2)) 
+ R1003*(1-(m1*nu1))*(1-(m2*nu2))*(1-(m12*nu1*nu2)) 

+ R1010*(1-(m1*nu1))*(1-(m2*1))*(1-(m12*nu1*1)) 
+ R1011*(1-(m1*nu1))*(1-(m2*1))*(1-(m12*nu1*1)) 
+ R1012*(1-(m1*nu1))*(1-(m2*1))*(1-(m12*nu1*1)) 
+ R1013*(1-(m1*nu1))*(1-(m2*1))*(1-(m12*nu1*1)) 

+ R1020*(1-(m1*nu1))*(1-(m2*1))*(1-(m12*nu1*1)) 
+ R1021*(1-(m1*nu1))*(1-(m2*1))*(1-(m12*nu1*1)) 
+ R1022*(1-(m1*nu1))*(1-(m2*1))*(1-(m12*nu1*1)) 
+ R1023*(1-(m1*nu1))*(1-(m2*1))*(1-(m12*nu1*1)) 

+ R1030*(1-(m1*nu1))*(1-(m2*0))*(1-(m12*nu1*0)) 
+ R1031*(1-(m1*nu1))*(1-(m2*0))*(1-(m12*nu1*0)) 
+ R1032*(1-(m1*nu1))*(1-(m2*0))*(1-(m12*nu1*0)) 

+ R1100*(1-(m1*1))*(1-(m2*nu2))*(1-(m12*1*nu2)) 
+ R1101*(1-(m1*1))*(1-(m2*nu2))*(1-(m12*1*nu2)) 
+ R1102*(1-(m1*1))*(1-(m2*nu2))*(1-(m12*1*nu2)) 
+ R1103*(1-(m1*1))*(1-(m2*nu2))*(1-(m12*1*nu2)) 

+ R1110*(1-(m1*1))*(1-(m2*1))*(1-(m12*1*1)) 
+ R1111*(1-(m1*1))*(1-(m2*1))*(1-(m12*1*1)) 
+ R1112*(1-(m1*1))*(1-(m2*1))*(1-(m12*1*1)) 
+ R1113*(1-(m1*1))*(1-(m2*1))*(1-(m12*1*1)) 

+ R1120*(1-(m1*1))*(1-(m2*1))*(1-(m12*1*1)) 
+ R1121*(1-(m1*1))*(1-(m2*1))*(1-(m12*1*1)) 
+ R1122*(1-(m1*1))*(1-(m2*1))*(1-(m12*1*1)) 
+ R1123*(1-(m1*1))*(1-(m2*1))*(1-(m12*1*1)) 

+ R1130*(1-(m1*1))*(1-(m2*0))*(1-(m12*1*0)) 
+ R1131*(1-(m1*1))*(1-(m2*0))*(1-(m12*1*0)) 
+ R1132*(1-(m1*1))*(1-(m2*0))*(1-(m12*1*0)) 

+ R1200*(1-(m1*1))*(1-(m2*nu2))*(1-(m12*1*nu2)) 
+ R1201*(1-(m1*1))*(1-(m2*nu2))*(1-(m12*1*nu2)) 
+ R1202*(1-(m1*1))*(1-(m2*nu2))*(1-(m12*1*nu2)) 
+ R1203*(1-(m1*1))*(1-(m2*nu2))*(1-(m12*1*nu2)) 

+ R1210*(1-(m1*1))*(1-(m2*1))*(1-(m12*1*1)) 
+ R1211*(1-(m1*1))*(1-(m2*1))*(1-(m12*1*1)) 
+ R1212*(1-(m1*1))*(1-(m2*1))*(1-(m12*1*1)) 
+ R1213*(1-(m1*1))*(1-(m2*1))*(1-(m12*1*1)) 

+ R1220*(1-(m1*1))*(1-(m2*1))*(1-(m12*1*1)) 
+ R1221*(1-(m1*1))*(1-(m2*1))*(1-(m12*1*1)) 
+ R1222*(1-(m1*1))*(1-(m2*1))*(1-(m12*1*1)) 
+ R1223*(1-(m1*1))*(1-(m2*1))*(1-(m12*1*1)) 

+ R1230*(1-(m1*1))*(1-(m2*0))*(1-(m12*1*0)) 
+ R1231*(1-(m1*1))*(1-(m2*0))*(1-(m12*1*0)) 
+ R1232*(1-(m1*1))*(1-(m2*0))*(1-(m12*1*0)) 

+ R1300*(1-(m1*0))*(1-(m2*nu2))*(1-(m12*0*nu2)) 
+ R1301*(1-(m1*0))*(1-(m2*nu2))*(1-(m12*0*nu2)) 
+ R1302*(1-(m1*0))*(1-(m2*nu2))*(1-(m12*0*nu2)) 
+ R1303*(1-(m1*0))*(1-(m2*nu2))*(1-(m12*0*nu2)) 

+ R1310*(1-(m1*0))*(1-(m2*1))*(1-(m12*0*1)) 
+ R1311*(1-(m1*0))*(1-(m2*1))*(1-(m12*0*1)) 
+ R1312*(1-(m1*0))*(1-(m2*1))*(1-(m12*0*1)) 
+ R1313*(1-(m1*0))*(1-(m2*1))*(1-(m12*0*1)) 

+ R1320*(1-(m1*0))*(1-(m2*1))*(1-(m12*0*1)) 
+ R1321*(1-(m1*0))*(1-(m2*1))*(1-(m12*0*1)) 
+ R1322*(1-(m1*0))*(1-(m2*1))*(1-(m12*0*1)) 
+ R1323*(1-(m1*0))*(1-(m2*1))*(1-(m12*0*1)) 

+ R1330*(1-(m1*0))*(1-(m2*0))*(1-(m12*0*0)) 
+ R1331*(1-(m1*0))*(1-(m2*0))*(1-(m12*0*0)) 
+ R1332*(1-(m1*0))*(1-(m2*0))*(1-(m12*0*0)) 

+ R2000*(1-(m1*nu1))*(1-(m2*nu2))*(1-(m12*nu1*nu2)) 
+ R2001*(1-(m1*nu1))*(1-(m2*nu2))*(1-(m12*nu1*nu2)) 
+ R2002*(1-(m1*nu1))*(1-(m2*nu2))*(1-(m12*nu1*nu2)) 
+ R2003*(1-(m1*nu1))*(1-(m2*nu2))*(1-(m12*nu1*nu2)) 

+ R2010*(1-(m1*nu1))*(1-(m2*1))*(1-(m12*nu1*1)) 
+ R2011*(1-(m1*nu1))*(1-(m2*1))*(1-(m12*nu1*1)) 
+ R2012*(1-(m1*nu1))*(1-(m2*1))*(1-(m12*nu1*1)) 
+ R2013*(1-(m1*nu1))*(1-(m2*1))*(1-(m12*nu1*1)) 

+ R2020*(1-(m1*nu1))*(1-(m2*1))*(1-(m12*nu1*1)) 
+ R2021*(1-(m1*nu1))*(1-(m2*1))*(1-(m12*nu1*1)) 
+ R2022*(1-(m1*nu1))*(1-(m2*1))*(1-(m12*nu1*1)) 
+ R2023*(1-(m1*nu1))*(1-(m2*1))*(1-(m12*nu1*1)) 

+ R2030*(1-(m1*nu1))*(1-(m2*0))*(1-(m12*nu1*0)) 
+ R2031*(1-(m1*nu1))*(1-(m2*0))*(1-(m12*nu1*0)) 
+ R2032*(1-(m1*nu1))*(1-(m2*0))*(1-(m12*nu1*0)) 

+ R2100*(1-(m1*1))*(1-(m2*nu2))*(1-(m12*1*nu2)) 
+ R2101*(1-(m1*1))*(1-(m2*nu2))*(1-(m12*1*nu2)) 
+ R2102*(1-(m1*1))*(1-(m2*nu2))*(1-(m12*1*nu2)) 
+ R2103*(1-(m1*1))*(1-(m2*nu2))*(1-(m12*1*nu2)) 

+ R2110*(1-(m1*1))*(1-(m2*1))*(1-(m12*1*1)) 
+ R2111*(1-(m1*1))*(1-(m2*1))*(1-(m12*1*1)) 
+ R2112*(1-(m1*1))*(1-(m2*1))*(1-(m12*1*1)) 
+ R2113*(1-(m1*1))*(1-(m2*1))*(1-(m12*1*1)) 

+ R2120*(1-(m1*1))*(1-(m2*1))*(1-(m12*1*1)) 
+ R2121*(1-(m1*1))*(1-(m2*1))*(1-(m12*1*1)) 
+ R2122*(1-(m1*1))*(1-(m2*1))*(1-(m12*1*1)) 
+ R2123*(1-(m1*1))*(1-(m2*1))*(1-(m12*1*1)) 

+ R2130*(1-(m1*1))*(1-(m2*0))*(1-(m12*1*0)) 
+ R2131*(1-(m1*1))*(1-(m2*0))*(1-(m12*1*0)) 
+ R2132*(1-(m1*1))*(1-(m2*0))*(1-(m12*1*0)) 

+ R2200*(1-(m1*1))*(1-(m2*nu2))*(1-(m12*1*nu2)) 
+ R2201*(1-(m1*1))*(1-(m2*nu2))*(1-(m12*1*nu2)) 
+ R2202*(1-(m1*1))*(1-(m2*nu2))*(1-(m12*1*nu2)) 
+ R2203*(1-(m1*1))*(1-(m2*nu2))*(1-(m12*1*nu2)) 

+ R2210*(1-(m1*1))*(1-(m2*1))*(1-(m12*1*1)) 
+ R2211*(1-(m1*1))*(1-(m2*1))*(1-(m12*1*1)) 
+ R2212*(1-(m1*1))*(1-(m2*1))*(1-(m12*1*1)) 
+ R2213*(1-(m1*1))*(1-(m2*1))*(1-(m12*1*1)) 

+ R2220*(1-(m1*1))*(1-(m2*1))*(1-(m12*1*1)) 
+ R2221*(1-(m1*1))*(1-(m2*1))*(1-(m12*1*1)) 
+ R2222*(1-(m1*1))*(1-(m2*1))*(1-(m12*1*1)) 
+ R2223*(1-(m1*1))*(1-(m2*1))*(1-(m12*1*1)) 

+ R2230*(1-(m1*1))*(1-(m2*0))*(1-(m12*1*0)) 
+ R2231*(1-(m1*1))*(1-(m2*0))*(1-(m12*1*0)) 
+ R2232*(1-(m1*1))*(1-(m2*0))*(1-(m12*1*0)) 

+ R2300*(1-(m1*0))*(1-(m2*nu2))*(1-(m12*0*nu2)) 
+ R2301*(1-(m1*0))*(1-(m2*nu2))*(1-(m12*0*nu2)) 
+ R2302*(1-(m1*0))*(1-(m2*nu2))*(1-(m12*0*nu2)) 
+ R2303*(1-(m1*0))*(1-(m2*nu2))*(1-(m12*0*nu2)) 

+ R2310*(1-(m1*0))*(1-(m2*1))*(1-(m12*0*1)) 
+ R2311*(1-(m1*0))*(1-(m2*1))*(1-(m12*0*1)) 
+ R2312*(1-(m1*0))*(1-(m2*1))*(1-(m12*0*1)) 
+ R2313*(1-(m1*0))*(1-(m2*1))*(1-(m12*0*1)) 

+ R2320*(1-(m1*0))*(1-(m2*1))*(1-(m12*0*1)) 
+ R2321*(1-(m1*0))*(1-(m2*1))*(1-(m12*0*1)) 
+ R2322*(1-(m1*0))*(1-(m2*1))*(1-(m12*0*1)) 
+ R2323*(1-(m1*0))*(1-(m2*1))*(1-(m12*0*1)) 

+ R2330*(1-(m1*0))*(1-(m2*0))*(1-(m12*0*0)) 
+ R2331*(1-(m1*0))*(1-(m2*0))*(1-(m12*0*0)) 
+ R2332*(1-(m1*0))*(1-(m2*0))*(1-(m12*0*0)) 

+ R3000*(1-(m1*nu1))*(1-(m2*nu2))*(1-(m12*nu1*nu2)) 
+ R3001*(1-(m1*nu1))*(1-(m2*nu2))*(1-(m12*nu1*nu2)) 
+ R3002*(1-(m1*nu1))*(1-(m2*nu2))*(1-(m12*nu1*nu2)) 
+ R3003*(1-(m1*nu1))*(1-(m2*nu2))*(1-(m12*nu1*nu2)) 

+ R3010*(1-(m1*nu1))*(1-(m2*1))*(1-(m12*nu1*1)) 
+ R3011*(1-(m1*nu1))*(1-(m2*1))*(1-(m12*nu1*1)) 
+ R3012*(1-(m1*nu1))*(1-(m2*1))*(1-(m12*nu1*1)) 
+ R3013*(1-(m1*nu1))*(1-(m2*1))*(1-(m12*nu1*1)) 

+ R3020*(1-(m1*nu1))*(1-(m2*1))*(1-(m12*nu1*1)) 
+ R3021*(1-(m1*nu1))*(1-(m2*1))*(1-(m12*nu1*1)) 
+ R3022*(1-(m1*nu1))*(1-(m2*1))*(1-(m12*nu1*1)) 
+ R3023*(1-(m1*nu1))*(1-(m2*1))*(1-(m12*nu1*1)) 

+ R3030*(1-(m1*nu1))*(1-(m2*0))*(1-(m12*nu1*0)) 
+ R3031*(1-(m1*nu1))*(1-(m2*0))*(1-(m12*nu1*0)) 
+ R3032*(1-(m1*nu1))*(1-(m2*0))*(1-(m12*nu1*0)) 

+ R3100*(1-(m1*1))*(1-(m2*nu2))*(1-(m12*1*nu2)) 
+ R3101*(1-(m1*1))*(1-(m2*nu2))*(1-(m12*1*nu2)) 
+ R3102*(1-(m1*1))*(1-(m2*nu2))*(1-(m12*1*nu2)) 
+ R3103*(1-(m1*1))*(1-(m2*nu2))*(1-(m12*1*nu2)) 

+ R3110*(1-(m1*1))*(1-(m2*1))*(1-(m12*1*1)) 
+ R3111*(1-(m1*1))*(1-(m2*1))*(1-(m12*1*1)) 
+ R3112*(1-(m1*1))*(1-(m2*1))*(1-(m12*1*1)) 
+ R3113*(1-(m1*1))*(1-(m2*1))*(1-(m12*1*1)) 

+ R3120*(1-(m1*1))*(1-(m2*1))*(1-(m12*1*1)) 
+ R3121*(1-(m1*1))*(1-(m2*1))*(1-(m12*1*1)) 
+ R3122*(1-(m1*1))*(1-(m2*1))*(1-(m12*1*1)) 
+ R3123*(1-(m1*1))*(1-(m2*1))*(1-(m12*1*1)) 

+ R3130*(1-(m1*1))*(1-(m2*0))*(1-(m12*1*0)) 
+ R3131*(1-(m1*1))*(1-(m2*0))*(1-(m12*1*0)) 
+ R3132*(1-(m1*1))*(1-(m2*0))*(1-(m12*1*0)) 

+ R3200*(1-(m1*1))*(1-(m2*nu2))*(1-(m12*1*nu2)) 
+ R3201*(1-(m1*1))*(1-(m2*nu2))*(1-(m12*1*nu2)) 
+ R3202*(1-(m1*1))*(1-(m2*nu2))*(1-(m12*1*nu2)) 
+ R3203*(1-(m1*1))*(1-(m2*nu2))*(1-(m12*1*nu2)) 

+ R3210*(1-(m1*1))*(1-(m2*1))*(1-(m12*1*1)) 
+ R3211*(1-(m1*1))*(1-(m2*1))*(1-(m12*1*1)) 
+ R3212*(1-(m1*1))*(1-(m2*1))*(1-(m12*1*1)) 
+ R3213*(1-(m1*1))*(1-(m2*1))*(1-(m12*1*1)) 

+ R3220*(1-(m1*1))*(1-(m2*1))*(1-(m12*1*1)) 
+ R3221*(1-(m1*1))*(1-(m2*1))*(1-(m12*1*1)) 
+ R3222*(1-(m1*1))*(1-(m2*1))*(1-(m12*1*1)) 
+ R3223*(1-(m1*1))*(1-(m2*1))*(1-(m12*1*1)) 

+ R3230*(1-(m1*1))*(1-(m2*0))*(1-(m12*1*0)) 
+ R3231*(1-(m1*1))*(1-(m2*0))*(1-(m12*1*0)) 
+ R3232*(1-(m1*1))*(1-(m2*0))*(1-(m12*1*0)) 

+ R3333


SuscToI13 =
   R0000*(1-(m1*nu1))*(1-(m3*nu3))*(1-(m13*nu1*nu3)) 
+ R0001*(1-(m1*nu1))*(1-(m3*1))*(1-(m13*nu1*1)) 
+ R0002*(1-(m1*nu1))*(1-(m3*1))*(1-(m13*nu1*1)) 
+ R0003*(1-(m1*nu1))*(1-(m3*0))*(1-(m13*nu1*0)) 

+ R0010*(1-(m1*nu1))*(1-(m3*nu3))*(1-(m13*nu1*nu3)) 
+ R0011*(1-(m1*nu1))*(1-(m3*1))*(1-(m13*nu1*1)) 
+ R0012*(1-(m1*nu1))*(1-(m3*1))*(1-(m13*nu1*1)) 
+ R0013*(1-(m1*nu1))*(1-(m3*0))*(1-(m13*nu1*0)) 

+ R0020*(1-(m1*nu1))*(1-(m3*nu3))*(1-(m13*nu1*nu3)) 
+ R0021*(1-(m1*nu1))*(1-(m3*1))*(1-(m13*nu1*1)) 
+ R0022*(1-(m1*nu1))*(1-(m3*1))*(1-(m13*nu1*1)) 
+ R0023*(1-(m1*nu1))*(1-(m3*0))*(1-(m13*nu1*0)) 

+ R0030*(1-(m1*nu1))*(1-(m3*nu3))*(1-(m13*nu1*nu3)) 
+ R0031*(1-(m1*nu1))*(1-(m3*1))*(1-(m13*nu1*1)) 
+ R0032*(1-(m1*nu1))*(1-(m3*1))*(1-(m13*nu1*1)) 

+ R0100*(1-(m1*1))*(1-(m3*nu3))*(1-(m13*1*nu3)) 
+ R0101*(1-(m1*1))*(1-(m3*1))*(1-(m13*1*1)) 
+ R0102*(1-(m1*1))*(1-(m3*1))*(1-(m13*1*1)) 
+ R0103*(1-(m1*1))*(1-(m3*0))*(1-(m13*1*0)) 

+ R0110*(1-(m1*1))*(1-(m3*nu3))*(1-(m13*1*nu3)) 
+ R0111*(1-(m1*1))*(1-(m3*1))*(1-(m13*1*1)) 
+ R0112*(1-(m1*1))*(1-(m3*1))*(1-(m13*1*1)) 
+ R0113*(1-(m1*1))*(1-(m3*0))*(1-(m13*1*0)) 

+ R0120*(1-(m1*1))*(1-(m3*nu3))*(1-(m13*1*nu3)) 
+ R0121*(1-(m1*1))*(1-(m3*1))*(1-(m13*1*1)) 
+ R0122*(1-(m1*1))*(1-(m3*1))*(1-(m13*1*1)) 
+ R0123*(1-(m1*1))*(1-(m3*0))*(1-(m13*1*0)) 

+ R0130*(1-(m1*1))*(1-(m3*nu3))*(1-(m13*1*nu3)) 
+ R0131*(1-(m1*1))*(1-(m3*1))*(1-(m13*1*1)) 
+ R0132*(1-(m1*1))*(1-(m3*1))*(1-(m13*1*1)) 

+ R0200*(1-(m1*1))*(1-(m3*nu3))*(1-(m13*1*nu3)) 
+ R0201*(1-(m1*1))*(1-(m3*1))*(1-(m13*1*1)) 
+ R0202*(1-(m1*1))*(1-(m3*1))*(1-(m13*1*1)) 
+ R0203*(1-(m1*1))*(1-(m3*0))*(1-(m13*1*0)) 

+ R0210*(1-(m1*1))*(1-(m3*nu3))*(1-(m13*1*nu3)) 
+ R0211*(1-(m1*1))*(1-(m3*1))*(1-(m13*1*1)) 
+ R0212*(1-(m1*1))*(1-(m3*1))*(1-(m13*1*1)) 
+ R0213*(1-(m1*1))*(1-(m3*0))*(1-(m13*1*0)) 

+ R0220*(1-(m1*1))*(1-(m3*nu3))*(1-(m13*1*nu3)) 
+ R0221*(1-(m1*1))*(1-(m3*1))*(1-(m13*1*1)) 
+ R0222*(1-(m1*1))*(1-(m3*1))*(1-(m13*1*1)) 
+ R0223*(1-(m1*1))*(1-(m3*0))*(1-(m13*1*0)) 

+ R0230*(1-(m1*1))*(1-(m3*nu3))*(1-(m13*1*nu3)) 
+ R0231*(1-(m1*1))*(1-(m3*1))*(1-(m13*1*1)) 
+ R0232*(1-(m1*1))*(1-(m3*1))*(1-(m13*1*1)) 

+ R0300*(1-(m1*0))*(1-(m3*nu3))*(1-(m13*0*nu3)) 
+ R0301*(1-(m1*0))*(1-(m3*1))*(1-(m13*0*1)) 
+ R0302*(1-(m1*0))*(1-(m3*1))*(1-(m13*0*1)) 
+ R0303*(1-(m1*0))*(1-(m3*0))*(1-(m13*0*0)) 

+ R0310*(1-(m1*0))*(1-(m3*nu3))*(1-(m13*0*nu3)) 
+ R0311*(1-(m1*0))*(1-(m3*1))*(1-(m13*0*1)) 
+ R0312*(1-(m1*0))*(1-(m3*1))*(1-(m13*0*1)) 
+ R0313*(1-(m1*0))*(1-(m3*0))*(1-(m13*0*0)) 

+ R0320*(1-(m1*0))*(1-(m3*nu3))*(1-(m13*0*nu3)) 
+ R0321*(1-(m1*0))*(1-(m3*1))*(1-(m13*0*1)) 
+ R0322*(1-(m1*0))*(1-(m3*1))*(1-(m13*0*1)) 
+ R0323*(1-(m1*0))*(1-(m3*0))*(1-(m13*0*0)) 

+ R0330*(1-(m1*0))*(1-(m3*nu3))*(1-(m13*0*nu3)) 
+ R0331*(1-(m1*0))*(1-(m3*1))*(1-(m13*0*1)) 
+ R0332*(1-(m1*0))*(1-(m3*1))*(1-(m13*0*1)) 

+ R1000*(1-(m1*nu1))*(1-(m3*nu3))*(1-(m13*nu1*nu3)) 
+ R1001*(1-(m1*nu1))*(1-(m3*1))*(1-(m13*nu1*1)) 
+ R1002*(1-(m1*nu1))*(1-(m3*1))*(1-(m13*nu1*1)) 
+ R1003*(1-(m1*nu1))*(1-(m3*0))*(1-(m13*nu1*0)) 

+ R1010*(1-(m1*nu1))*(1-(m3*nu3))*(1-(m13*nu1*nu3)) 
+ R1011*(1-(m1*nu1))*(1-(m3*1))*(1-(m13*nu1*1)) 
+ R1012*(1-(m1*nu1))*(1-(m3*1))*(1-(m13*nu1*1)) 
+ R1013*(1-(m1*nu1))*(1-(m3*0))*(1-(m13*nu1*0)) 

+ R1020*(1-(m1*nu1))*(1-(m3*nu3))*(1-(m13*nu1*nu3)) 
+ R1021*(1-(m1*nu1))*(1-(m3*1))*(1-(m13*nu1*1)) 
+ R1022*(1-(m1*nu1))*(1-(m3*1))*(1-(m13*nu1*1)) 
+ R1023*(1-(m1*nu1))*(1-(m3*0))*(1-(m13*nu1*0)) 

+ R1030*(1-(m1*nu1))*(1-(m3*nu3))*(1-(m13*nu1*nu3)) 
+ R1031*(1-(m1*nu1))*(1-(m3*1))*(1-(m13*nu1*1)) 
+ R1032*(1-(m1*nu1))*(1-(m3*1))*(1-(m13*nu1*1)) 

+ R1100*(1-(m1*1))*(1-(m3*nu3))*(1-(m13*1*nu3)) 
+ R1101*(1-(m1*1))*(1-(m3*1))*(1-(m13*1*1)) 
+ R1102*(1-(m1*1))*(1-(m3*1))*(1-(m13*1*1)) 
+ R1103*(1-(m1*1))*(1-(m3*0))*(1-(m13*1*0)) 

+ R1110*(1-(m1*1))*(1-(m3*nu3))*(1-(m13*1*nu3)) 
+ R1111*(1-(m1*1))*(1-(m3*1))*(1-(m13*1*1)) 
+ R1112*(1-(m1*1))*(1-(m3*1))*(1-(m13*1*1)) 
+ R1113*(1-(m1*1))*(1-(m3*0))*(1-(m13*1*0)) 

+ R1120*(1-(m1*1))*(1-(m3*nu3))*(1-(m13*1*nu3)) 
+ R1121*(1-(m1*1))*(1-(m3*1))*(1-(m13*1*1)) 
+ R1122*(1-(m1*1))*(1-(m3*1))*(1-(m13*1*1)) 
+ R1123*(1-(m1*1))*(1-(m3*0))*(1-(m13*1*0)) 

+ R1130*(1-(m1*1))*(1-(m3*nu3))*(1-(m13*1*nu3)) 
+ R1131*(1-(m1*1))*(1-(m3*1))*(1-(m13*1*1)) 
+ R1132*(1-(m1*1))*(1-(m3*1))*(1-(m13*1*1)) 

+ R1200*(1-(m1*1))*(1-(m3*nu3))*(1-(m13*1*nu3)) 
+ R1201*(1-(m1*1))*(1-(m3*1))*(1-(m13*1*1)) 
+ R1202*(1-(m1*1))*(1-(m3*1))*(1-(m13*1*1)) 
+ R1203*(1-(m1*1))*(1-(m3*0))*(1-(m13*1*0)) 

+ R1210*(1-(m1*1))*(1-(m3*nu3))*(1-(m13*1*nu3)) 
+ R1211*(1-(m1*1))*(1-(m3*1))*(1-(m13*1*1)) 
+ R1212*(1-(m1*1))*(1-(m3*1))*(1-(m13*1*1)) 
+ R1213*(1-(m1*1))*(1-(m3*0))*(1-(m13*1*0)) 

+ R1220*(1-(m1*1))*(1-(m3*nu3))*(1-(m13*1*nu3)) 
+ R1221*(1-(m1*1))*(1-(m3*1))*(1-(m13*1*1)) 
+ R1222*(1-(m1*1))*(1-(m3*1))*(1-(m13*1*1)) 
+ R1223*(1-(m1*1))*(1-(m3*0))*(1-(m13*1*0)) 

+ R1230*(1-(m1*1))*(1-(m3*nu3))*(1-(m13*1*nu3)) 
+ R1231*(1-(m1*1))*(1-(m3*1))*(1-(m13*1*1)) 
+ R1232*(1-(m1*1))*(1-(m3*1))*(1-(m13*1*1)) 

+ R1300*(1-(m1*0))*(1-(m3*nu3))*(1-(m13*0*nu3)) 
+ R1301*(1-(m1*0))*(1-(m3*1))*(1-(m13*0*1)) 
+ R1302*(1-(m1*0))*(1-(m3*1))*(1-(m13*0*1)) 
+ R1303*(1-(m1*0))*(1-(m3*0))*(1-(m13*0*0)) 

+ R1310*(1-(m1*0))*(1-(m3*nu3))*(1-(m13*0*nu3)) 
+ R1311*(1-(m1*0))*(1-(m3*1))*(1-(m13*0*1)) 
+ R1312*(1-(m1*0))*(1-(m3*1))*(1-(m13*0*1)) 
+ R1313*(1-(m1*0))*(1-(m3*0))*(1-(m13*0*0)) 

+ R1320*(1-(m1*0))*(1-(m3*nu3))*(1-(m13*0*nu3)) 
+ R1321*(1-(m1*0))*(1-(m3*1))*(1-(m13*0*1)) 
+ R1322*(1-(m1*0))*(1-(m3*1))*(1-(m13*0*1)) 
+ R1323*(1-(m1*0))*(1-(m3*0))*(1-(m13*0*0)) 

+ R1330*(1-(m1*0))*(1-(m3*nu3))*(1-(m13*0*nu3)) 
+ R1331*(1-(m1*0))*(1-(m3*1))*(1-(m13*0*1)) 
+ R1332*(1-(m1*0))*(1-(m3*1))*(1-(m13*0*1)) 

+ R2000*(1-(m1*nu1))*(1-(m3*nu3))*(1-(m13*nu1*nu3)) 
+ R2001*(1-(m1*nu1))*(1-(m3*1))*(1-(m13*nu1*1)) 
+ R2002*(1-(m1*nu1))*(1-(m3*1))*(1-(m13*nu1*1)) 
+ R2003*(1-(m1*nu1))*(1-(m3*0))*(1-(m13*nu1*0)) 

+ R2010*(1-(m1*nu1))*(1-(m3*nu3))*(1-(m13*nu1*nu3)) 
+ R2011*(1-(m1*nu1))*(1-(m3*1))*(1-(m13*nu1*1)) 
+ R2012*(1-(m1*nu1))*(1-(m3*1))*(1-(m13*nu1*1)) 
+ R2013*(1-(m1*nu1))*(1-(m3*0))*(1-(m13*nu1*0)) 

+ R2020*(1-(m1*nu1))*(1-(m3*nu3))*(1-(m13*nu1*nu3)) 
+ R2021*(1-(m1*nu1))*(1-(m3*1))*(1-(m13*nu1*1)) 
+ R2022*(1-(m1*nu1))*(1-(m3*1))*(1-(m13*nu1*1)) 
+ R2023*(1-(m1*nu1))*(1-(m3*0))*(1-(m13*nu1*0)) 

+ R2030*(1-(m1*nu1))*(1-(m3*nu3))*(1-(m13*nu1*nu3)) 
+ R2031*(1-(m1*nu1))*(1-(m3*1))*(1-(m13*nu1*1)) 
+ R2032*(1-(m1*nu1))*(1-(m3*1))*(1-(m13*nu1*1)) 

+ R2100*(1-(m1*1))*(1-(m3*nu3))*(1-(m13*1*nu3)) 
+ R2101*(1-(m1*1))*(1-(m3*1))*(1-(m13*1*1)) 
+ R2102*(1-(m1*1))*(1-(m3*1))*(1-(m13*1*1)) 
+ R2103*(1-(m1*1))*(1-(m3*0))*(1-(m13*1*0)) 

+ R2110*(1-(m1*1))*(1-(m3*nu3))*(1-(m13*1*nu3)) 
+ R2111*(1-(m1*1))*(1-(m3*1))*(1-(m13*1*1)) 
+ R2112*(1-(m1*1))*(1-(m3*1))*(1-(m13*1*1)) 
+ R2113*(1-(m1*1))*(1-(m3*0))*(1-(m13*1*0)) 

+ R2120*(1-(m1*1))*(1-(m3*nu3))*(1-(m13*1*nu3)) 
+ R2121*(1-(m1*1))*(1-(m3*1))*(1-(m13*1*1)) 
+ R2122*(1-(m1*1))*(1-(m3*1))*(1-(m13*1*1)) 
+ R2123*(1-(m1*1))*(1-(m3*0))*(1-(m13*1*0)) 

+ R2130*(1-(m1*1))*(1-(m3*nu3))*(1-(m13*1*nu3)) 
+ R2131*(1-(m1*1))*(1-(m3*1))*(1-(m13*1*1)) 
+ R2132*(1-(m1*1))*(1-(m3*1))*(1-(m13*1*1)) 

+ R2200*(1-(m1*1))*(1-(m3*nu3))*(1-(m13*1*nu3)) 
+ R2201*(1-(m1*1))*(1-(m3*1))*(1-(m13*1*1)) 
+ R2202*(1-(m1*1))*(1-(m3*1))*(1-(m13*1*1)) 
+ R2203*(1-(m1*1))*(1-(m3*0))*(1-(m13*1*0)) 

+ R2210*(1-(m1*1))*(1-(m3*nu3))*(1-(m13*1*nu3)) 
+ R2211*(1-(m1*1))*(1-(m3*1))*(1-(m13*1*1)) 
+ R2212*(1-(m1*1))*(1-(m3*1))*(1-(m13*1*1)) 
+ R2213*(1-(m1*1))*(1-(m3*0))*(1-(m13*1*0)) 

+ R2220*(1-(m1*1))*(1-(m3*nu3))*(1-(m13*1*nu3)) 
+ R2221*(1-(m1*1))*(1-(m3*1))*(1-(m13*1*1)) 
+ R2222*(1-(m1*1))*(1-(m3*1))*(1-(m13*1*1)) 
+ R2223*(1-(m1*1))*(1-(m3*0))*(1-(m13*1*0)) 

+ R2230*(1-(m1*1))*(1-(m3*nu3))*(1-(m13*1*nu3)) 
+ R2231*(1-(m1*1))*(1-(m3*1))*(1-(m13*1*1)) 
+ R2232*(1-(m1*1))*(1-(m3*1))*(1-(m13*1*1)) 

+ R2300*(1-(m1*0))*(1-(m3*nu3))*(1-(m13*0*nu3)) 
+ R2301*(1-(m1*0))*(1-(m3*1))*(1-(m13*0*1)) 
+ R2302*(1-(m1*0))*(1-(m3*1))*(1-(m13*0*1)) 
+ R2303*(1-(m1*0))*(1-(m3*0))*(1-(m13*0*0)) 

+ R2310*(1-(m1*0))*(1-(m3*nu3))*(1-(m13*0*nu3)) 
+ R2311*(1-(m1*0))*(1-(m3*1))*(1-(m13*0*1)) 
+ R2312*(1-(m1*0))*(1-(m3*1))*(1-(m13*0*1)) 
+ R2313*(1-(m1*0))*(1-(m3*0))*(1-(m13*0*0)) 

+ R2320*(1-(m1*0))*(1-(m3*nu3))*(1-(m13*0*nu3)) 
+ R2321*(1-(m1*0))*(1-(m3*1))*(1-(m13*0*1)) 
+ R2322*(1-(m1*0))*(1-(m3*1))*(1-(m13*0*1)) 
+ R2323*(1-(m1*0))*(1-(m3*0))*(1-(m13*0*0)) 

+ R2330*(1-(m1*0))*(1-(m3*nu3))*(1-(m13*0*nu3)) 
+ R2331*(1-(m1*0))*(1-(m3*1))*(1-(m13*0*1)) 
+ R2332*(1-(m1*0))*(1-(m3*1))*(1-(m13*0*1)) 

+ R3000*(1-(m1*nu1))*(1-(m3*nu3))*(1-(m13*nu1*nu3)) 
+ R3001*(1-(m1*nu1))*(1-(m3*1))*(1-(m13*nu1*1)) 
+ R3002*(1-(m1*nu1))*(1-(m3*1))*(1-(m13*nu1*1)) 
+ R3003*(1-(m1*nu1))*(1-(m3*0))*(1-(m13*nu1*0)) 

+ R3010*(1-(m1*nu1))*(1-(m3*nu3))*(1-(m13*nu1*nu3)) 
+ R3011*(1-(m1*nu1))*(1-(m3*1))*(1-(m13*nu1*1)) 
+ R3012*(1-(m1*nu1))*(1-(m3*1))*(1-(m13*nu1*1)) 
+ R3013*(1-(m1*nu1))*(1-(m3*0))*(1-(m13*nu1*0)) 

+ R3020*(1-(m1*nu1))*(1-(m3*nu3))*(1-(m13*nu1*nu3)) 
+ R3021*(1-(m1*nu1))*(1-(m3*1))*(1-(m13*nu1*1)) 
+ R3022*(1-(m1*nu1))*(1-(m3*1))*(1-(m13*nu1*1)) 
+ R3023*(1-(m1*nu1))*(1-(m3*0))*(1-(m13*nu1*0)) 

+ R3030*(1-(m1*nu1))*(1-(m3*nu3))*(1-(m13*nu1*nu3)) 
+ R3031*(1-(m1*nu1))*(1-(m3*1))*(1-(m13*nu1*1)) 
+ R3032*(1-(m1*nu1))*(1-(m3*1))*(1-(m13*nu1*1)) 

+ R3100*(1-(m1*1))*(1-(m3*nu3))*(1-(m13*1*nu3)) 
+ R3101*(1-(m1*1))*(1-(m3*1))*(1-(m13*1*1)) 
+ R3102*(1-(m1*1))*(1-(m3*1))*(1-(m13*1*1)) 
+ R3103*(1-(m1*1))*(1-(m3*0))*(1-(m13*1*0)) 

+ R3110*(1-(m1*1))*(1-(m3*nu3))*(1-(m13*1*nu3)) 
+ R3111*(1-(m1*1))*(1-(m3*1))*(1-(m13*1*1)) 
+ R3112*(1-(m1*1))*(1-(m3*1))*(1-(m13*1*1)) 
+ R3113*(1-(m1*1))*(1-(m3*0))*(1-(m13*1*0)) 

+ R3120*(1-(m1*1))*(1-(m3*nu3))*(1-(m13*1*nu3)) 
+ R3121*(1-(m1*1))*(1-(m3*1))*(1-(m13*1*1)) 
+ R3122*(1-(m1*1))*(1-(m3*1))*(1-(m13*1*1)) 
+ R3123*(1-(m1*1))*(1-(m3*0))*(1-(m13*1*0)) 

+ R3130*(1-(m1*1))*(1-(m3*nu3))*(1-(m13*1*nu3)) 
+ R3131*(1-(m1*1))*(1-(m3*1))*(1-(m13*1*1)) 
+ R3132*(1-(m1*1))*(1-(m3*1))*(1-(m13*1*1)) 

+ R3200*(1-(m1*1))*(1-(m3*nu3))*(1-(m13*1*nu3)) 
+ R3201*(1-(m1*1))*(1-(m3*1))*(1-(m13*1*1)) 
+ R3202*(1-(m1*1))*(1-(m3*1))*(1-(m13*1*1)) 
+ R3203*(1-(m1*1))*(1-(m3*0))*(1-(m13*1*0)) 

+ R3210*(1-(m1*1))*(1-(m3*nu3))*(1-(m13*1*nu3)) 
+ R3211*(1-(m1*1))*(1-(m3*1))*(1-(m13*1*1)) 
+ R3212*(1-(m1*1))*(1-(m3*1))*(1-(m13*1*1)) 
+ R3213*(1-(m1*1))*(1-(m3*0))*(1-(m13*1*0)) 

+ R3220*(1-(m1*1))*(1-(m3*nu3))*(1-(m13*1*nu3)) 
+ R3221*(1-(m1*1))*(1-(m3*1))*(1-(m13*1*1)) 
+ R3222*(1-(m1*1))*(1-(m3*1))*(1-(m13*1*1)) 
+ R3223*(1-(m1*1))*(1-(m3*0))*(1-(m13*1*0)) 

+ R3230*(1-(m1*1))*(1-(m3*nu3))*(1-(m13*1*nu3)) 
+ R3231*(1-(m1*1))*(1-(m3*1))*(1-(m13*1*1)) 
+ R3232*(1-(m1*1))*(1-(m3*1))*(1-(m13*1*1)) 

+ R3333

CSSust02 = R0000+R0100+R0200+R0300
+R3000+R3100+R3200
+ R0001+R0101+R0201+R0301
+R3001+R3101+R3201
+R0002+R0102+R0202+R0302
+R3002+R3102+R3202
+ R0003+R0103+R0203+R0303
+R3003+R3103+R3203
+R0030+R0130+R0230+R0330
+R3030+R3130+R3230
+ R0031+R0131+R0231+R0331
+R3031+R3131+R3231 
+R0032+R0132+R0232+R0332
+R3032+R3132+R3232
+R3333

CSusc03 = 
R0000+
R0010+
R0020+
R0030+
R0100+
R0110+
R0120+
R0130+
R0200+
R0210+
R0220+
R0230+
R0300+
R0310+
R0320+
R0330+
R0003+
R0013+
R0023+
R0103+
R0113+
R0123+
R0203+
R0213+
R0223+
R0303+
R0313+
R0323+
R3000+
R3010+
R3020+
R3030+
R3100+
R3110+
R3120+
R3130+
R3200+
R3210+
R3220+
R3230+
R3003+
R3013+
R3023+
R3103+
R3113+
R3123+
R3203+
R3213+
R3223+
R3333


</jeditorpane>
</jmadonna.EquationPanel>

<imethod> rk4 </imethod>
<Param> STOPTIME 100000.0 </Param>
<Param> DT 1.0 </Param>
<Param> R3333 0.99999 </Param>
<Param> I1233 0.0 </Param>
<Param> I0233 1.0E-5 </Param>
<Param> f01 1.0E-5 </Param>
<Param> f10 1.0E-5 </Param>
<Param> f23 1.0E-5 </Param>
<Param> f32 1.0E-5 </Param>
<Param> b0 0.3 </Param>
<Param> b1 0.3 </Param>
<Param> b2 0.3 </Param>
<Param> b3 0.3 </Param>
<Param> b02 0.0 </Param>
<Param> b03 0.0 </Param>
<Param> b12 0.0 </Param>
<Param> b13 0.0 </Param>
<Param> d0 0.0 </Param>
<Param> d1 0.0 </Param>
<Param> d2 0.0 </Param>
<Param> d3 0.0 </Param>
<Param> m0 0.7 </Param>
<Param> m1 0.7 </Param>
<Param> m2 0.7 </Param>
<Param> m3 0.7 </Param>
<Param> nu0 0.05 </Param>
<Param> nu1 0.05 </Param>
<Param> nu2 0.05 </Param>
<Param> nu3 0.05 </Param>
<Param> mu 1.0E-4 </Param>
<jmadonna.ParameterPanel>
<DocPanel>
</DocPanel>
<ParamSets>
</ParamSets>
</jmadonna.ParameterPanel>
<jmadonna.MultiPanel>
<DocPanel>
</DocPanel>
<DividerPercent> 1.0 </DividerPercent>
<Orientation> -1 </Orientation>
<idx> 0 </idx>
<TabSplitter>
<SelectedIndex> 0 </SelectedIndex>
<graph.COutputFrame>
<DocPanel>
<Name>
Graph 1
</Name>
</DocPanel>

<SingleView>
<graph.COutputView>
<Name> Graph </Name>
<GraphToolBar>
<Table> 1 </Table>
<Grid> 1 </Grid>
<Readout> 1 </Readout>
</GraphToolBar>
<Plot>
<LineWidth> 3 </LineWidth>
</Plot>
<OV_XVAR>
<VI_SYMBOL> TIME </VI_SYMBOL>
</OV_XVAR>
<OV_YVARS>
<OV_YVAR_I>
<VI_SYMBOL> J13 </VI_SYMBOL>
<VI_SHOW> true </VI_SHOW>
<VI_Y2AXIS> false </VI_Y2AXIS>
</OV_YVAR_I>
<OV_YVAR_I>
<VI_SYMBOL> J02 </VI_SYMBOL>
<VI_SHOW> true </VI_SHOW>
<VI_Y2AXIS> false </VI_Y2AXIS>
</OV_YVAR_I>
<OV_YVAR_I>
<VI_SYMBOL> J03 </VI_SYMBOL>
<VI_SHOW> true </VI_SHOW>
<VI_Y2AXIS> false </VI_Y2AXIS>
</OV_YVAR_I>
<OV_YVAR_I>
<VI_SYMBOL> J12 </VI_SYMBOL>
<VI_SHOW> true </VI_SHOW>
<VI_Y2AXIS> false </VI_Y2AXIS>
</OV_YVAR_I>
<OV_YVAR_I>
<VI_SYMBOL> SuscToI02 </VI_SYMBOL>
<VI_SHOW> true </VI_SHOW>
<VI_Y2AXIS> true </VI_Y2AXIS>
</OV_YVAR_I>
<OV_YVAR_I>
<VI_SYMBOL> SuscToI03 </VI_SYMBOL>
<VI_SHOW> true </VI_SHOW>
<VI_Y2AXIS> true </VI_Y2AXIS>
</OV_YVAR_I>
<OV_YVAR_I>
<VI_SYMBOL> SuscToI12 </VI_SYMBOL>
<VI_SHOW> true </VI_SHOW>
<VI_Y2AXIS> true </VI_Y2AXIS>
</OV_YVAR_I>
<OV_YVAR_I>
<VI_SYMBOL> SuscToI13 </VI_SYMBOL>
<VI_SHOW> true </VI_SHOW>
<VI_Y2AXIS> true </VI_Y2AXIS>
</OV_YVAR_I>
<OV_YVAR_I>
<VI_SYMBOL> CSSust02 </VI_SYMBOL>
<VI_SHOW> false </VI_SHOW>
<VI_Y2AXIS> true </VI_Y2AXIS>
</OV_YVAR_I>
<OV_YVAR_I>
<VI_SYMBOL> CSusc03 </VI_SYMBOL>
<VI_SHOW> false </VI_SHOW>
<VI_Y2AXIS> true </VI_Y2AXIS>
</OV_YVAR_I>
<OV_YVAR_I>
<VI_SYMBOL> R2323 </VI_SYMBOL>
<VI_SHOW> false </VI_SHOW>
<VI_Y2AXIS> true </VI_Y2AXIS>
</OV_YVAR_I>
<OV_YVAR_I>
<VI_SYMBOL> R2313 </VI_SYMBOL>
<VI_SHOW> false </VI_SHOW>
<VI_Y2AXIS> true </VI_Y2AXIS>
</OV_YVAR_I>
<OV_YVAR_I>
<VI_SYMBOL> R1313 </VI_SYMBOL>
<VI_SHOW> false </VI_SHOW>
<VI_Y2AXIS> true </VI_Y2AXIS>
</OV_YVAR_I>
<OV_YVAR_I>
<VI_SYMBOL> R0303 </VI_SYMBOL>
<VI_SHOW> false </VI_SHOW>
<VI_Y2AXIS> true </VI_Y2AXIS>
</OV_YVAR_I>
<OV_YVAR_I>
<VI_SYMBOL> R0313 </VI_SYMBOL>
<VI_SHOW> false </VI_SHOW>
<VI_Y2AXIS> true </VI_Y2AXIS>
</OV_YVAR_I>
<OV_YVAR_I>
<VI_SYMBOL> R3333 </VI_SYMBOL>
<VI_SHOW> false </VI_SHOW>
<VI_Y2AXIS> true </VI_Y2AXIS>
</OV_YVAR_I>
<OV_YVAR_I>
<VI_SYMBOL> R0000 </VI_SYMBOL>
<VI_SHOW> false </VI_SHOW>
<VI_Y2AXIS> true </VI_Y2AXIS>
</OV_YVAR_I>
<OV_YVAR_I>
<VI_SYMBOL> R3030 </VI_SYMBOL>
<VI_SHOW> false </VI_SHOW>
<VI_Y2AXIS> true </VI_Y2AXIS>
</OV_YVAR_I>
<OV_YVAR_I>
<VI_SYMBOL> R0100 </VI_SYMBOL>
<VI_SHOW> false </VI_SHOW>
<VI_Y2AXIS> true </VI_Y2AXIS>
</OV_YVAR_I>
<OV_YVAR_I>
<VI_SYMBOL> R3232 </VI_SYMBOL>
<VI_SHOW> false </VI_SHOW>
<VI_Y2AXIS> true </VI_Y2AXIS>
</OV_YVAR_I>
<OV_YVAR_I>
<VI_SYMBOL> R2332 </VI_SYMBOL>
<VI_SHOW> false </VI_SHOW>
<VI_Y2AXIS> true </VI_Y2AXIS>
</OV_YVAR_I>
<OV_YVAR_I>
<VI_SYMBOL> R3223 </VI_SYMBOL>
<VI_SHOW> false </VI_SHOW>
<VI_Y2AXIS> true </VI_Y2AXIS>
</OV_YVAR_I>
</OV_YVARS>
<OV_TABLE> true </OV_TABLE>
<OV_FFT> false </OV_FFT>
<OV_COLORS> true </OV_COLORS>
<OV_STYLES> false </OV_STYLES>
<OV_OSCMODE> false </OV_OSCMODE>
<OV_LINES> true </OV_LINES>
<OV_POINTS> false </OV_POINTS>
<OV_GRID> true </OV_GRID>
<OV_DBTN> true </OV_DBTN>
<OV_LEGEND> false </OV_LEGEND>
<OV_PARAMS> false </OV_PARAMS>
<OV_READOUT> true </OV_READOUT>
<OV_INITCOND> false </OV_INITCOND>
<OV_RDOUTFXFY> 2800.0 0.40139860139860145 </OV_RDOUTFXFY>
<OV_ZSNORMAL>
<ZS_SIZE> 1 </ZS_SIZE>
<ZS_I>
<ZS_XMINMAXDIV> 0.0 3000.0 10  </ZS_XMINMAXDIV>
<ZS_XLOG> false </ZS_XLOG>
<ZS_Y1MINMAXDIV> 0.0 0.5 10  </ZS_Y1MINMAXDIV>
<ZS_Y1LOG> false </ZS_Y1LOG>
<ZS_Y2MINMAXDIV> -0.4 1.0 7  </ZS_Y2MINMAXDIV>
<ZS_Y2LOG> false </ZS_Y2LOG>
</ZS_I>
</OV_ZSNORMAL>
<OV_ZSFFT>
<ZS_SIZE> 1 </ZS_SIZE>
<ZS_I>
<ZS_XLOG> true </ZS_XLOG>
<ZS_Y1LOG> false </ZS_Y1LOG>
<ZS_Y2LOG> false </ZS_Y2LOG>
</ZS_I>
</OV_ZSFFT>
<OV_ZSOSCMODE>
</OV_ZSOSCMODE>
<OV_AUTOLABEL> 0 1 </OV_AUTOLABEL>
<OV_AUTOLABEL> 1 1 </OV_AUTOLABEL>
<OV_AUTOLABEL> 2 1 </OV_AUTOLABEL>
<OV_X1LABELS>  TIME </OV_X1LABELS>
<OV_Y1LABELS>  J13, J02, J03, J12 </OV_Y1LABELS>
<OV_Y2LABELS>  SuscToI02, SuscToI03, SuscToI12, SuscToI13 </OV_Y2LABELS>
<OV_LEGENDXY> 0.30000001192092896 0.5 </OV_LEGENDXY>
<OV_PARAMSXY> 0.30000001192092896 0.5 </OV_PARAMSXY>
<OV_COLORTABLE> 0 <OV_COLORTABLE>
</graph.COutputView>
</SingleView>
</graph.COutputFrame>
</TabSplitter>
<idx> 1 </idx>
<TabSplitter>
<SelectedIndex> -1 </SelectedIndex>
</TabSplitter>
</jmadonna.MultiPanel>

</Document>
```
